## Supplementary material for "Modeling the waves of Covid-19": forecasting program for later stages: world-6-7.txt (part 19 of 37)

```
  50.5, 89.22, 4.5, 71.45, 0.697}, {"KGZ", "Asia", "Kyrgyzstan", 
  "2020-07-17", 13101., 603., 455.857, 173., 6., 6.857, 2008.065, 92.425, 
  69.872, 26.517, 0.92, 1.051, 0.99, "", "", "", "", "", "", "", "", "", "", 
  "", "", "", "", "", "", "", "", "", "", "", "", "", "", "", "", 76.39, 
  6.524191*^6, 32.333, 26.3, 4.489, 2.882, 3393.474, 1.4, 436.362, 7.11, 3.6, 
  50.5, 89.22, 4.5, 71.45, 0.697}, {"KGZ", "Asia", "Kyrgyzstan", 
  "2020-07-18", 24606., 11505., 2028., 900., 727., 110.143, 3771.502, 
  1763.437, 310.843, 137.948, 111.431, 16.882, 0.95, "", "", "", "", "", "", 
  "", "", "", "", "", "", "", "", "", "", "", "", "", "", "", "", "", "", "", 
  "", 76.39, 6.524191*^6, 32.333, 26.3, 4.489, 2.882, 3393.474, 1.4, 436.362, 
  7.11, 3.6, 50.5, 89.22, 4.5, 71.45, 0.697}, {"KGZ", "Asia", "Kyrgyzstan", 
  "2020-07-19", 27143., 2537., 2289.429, 1037., 137., 127.143, 4160.363, 
  388.86, 350.914, 158.947, 20.999, 19.488, 0.92, "", "", "", "", "", "", "", 
  "", "", "", "", "", "", "", "", "", "", "", "", "", "", "", "", "", "", "", 
  76.39, 6.524191*^6, 32.333, 26.3, 4.489, 2.882, 3393.474, 1.4, 436.362, 
  7.11, 3.6, 50.5, 89.22, 4.5, 71.45, 0.697}, {"KGZ", "Asia", "Kyrgyzstan", 
  "2020-07-20", 27143., 0., 2242.714, 1037., 0., 126.857, 4160.363, 0., 
  343.754, 158.947, 0., 19.444, 0.88, "", "", "", "", "", "", "", "", "", "", 
  "", "", "", "", "", "", "", "", "", "", "", "", "", "", "", "", 76.39, 
  6.524191*^6, 32.333, 26.3, 4.489, 2.882, 3393.474, 1.4, 436.362, 7.11, 3.6, 
  50.5, 89.22, 4.5, 71.45, 0.697}, {"KGZ", "Asia", "Kyrgyzstan", 
  "2020-07-21", 28251., 1108., 2401., 1079., 42., 132.857, 4330.192, 169.829, 
  368.015, 165.384, 6.438, 20.364, 0.86, "", "", "", "", "", "", "", "", "", 
  "", "", "", "", "", "", "", "", "", "", "", "", "", "", "", "", "", 76.39, 
  6.524191*^6, 32.333, 26.3, 4.489, 2.882, 3393.474, 1.4, 436.362, 7.11, 3.6, 
  50.5, 89.22, 4.5, 71.45, 0.697}, {"KGZ", "Asia", "Kyrgyzstan", 
  "2020-07-22", 28980., 729., 2385.429, 1111., 32., 135.143, 4441.93, 
  111.738, 365.628, 170.289, 4.905, 20.714, 0.83, "", "", "", "", "", "", "", 
  "", "", "", "", "", "", "", "", "", "", "", "", "", "", "", "", "", "", "", 
  76.39, 6.524191*^6, 32.333, 26.3, 4.489, 2.882, 3393.474, 1.4, 436.362, 
  7.11, 3.6, 50.5, 89.22, 4.5, 71.45, 0.697}, {"KGZ", "Asia", "Kyrgyzstan", 
  "2020-07-23", 31247., 2267., 2678.429, 1211., 100., 149.143, 4789.406, 
  347.476, 410.538, 185.617, 15.328, 22.86, 0.81, "", "", "", "", "", "", "", 
  "", "", "", "", "", "", "", "", "", "", "", "", "", "", "", "", "", "", "", 
  76.39, 6.524191*^6, 32.333, 26.3, 4.489, 2.882, 3393.474, 1.4, 436.362, 
  7.11, 3.6, 50.5, 89.22, 4.5, 71.45, 0.697}, {"KGZ", "Asia", "Kyrgyzstan", 
  "2020-07-24", 31247., 0., 2592.286, 1211., 0., 148.286, 4789.406, 0., 
  397.334, 185.617, 0., 22.729, 0.78, "", "", "", "", "", "", "", "", "", "", 
  "", "", "", "", "", "", "", "", "", "", "", "", "", "", "", "", 76.39, 
  6.524191*^6, 32.333, 26.3, 4.489, 2.882, 3393.474, 1.4, 436.362, 7.11, 3.6, 
  50.5, 89.22, 4.5, 71.45, 0.697}, {"KGZ", "Asia", "Kyrgyzstan", 
  "2020-07-25", 32124., 877., 1074., 1249., 38., 49.857, 4923.829, 134.423, 
  164.618, 191.441, 5.824, 7.642, 0.77, "", "", "", "", "", "", "", "", "", 
  "", "", "", "", "", "", "", "", "", "", "", "", "", "", "", "", "", 76.39, 
  6.524191*^6, 32.333, 26.3, 4.489, 2.882, 3393.474, 1.4, 436.362, 7.11, 3.6, 
  50.5, 89.22, 4.5, 71.45, 0.697}, {"KGZ", "Asia", "Kyrgyzstan", 
  "2020-07-26", 32813., 689., 810., 1277., 28., 34.286, 5029.436, 105.607, 
  124.153, 195.733, 4.292, 5.255, 0.75, "", "", "", "", "", "", "", "", "", 
  "", "", "", "", "", "", "", "", "", "", "", "", "", "", "", "", "", 76.39, 
  6.524191*^6, 32.333, 26.3, 4.489, 2.882, 3393.474, 1.4, 436.362, 7.11, 3.6, 
  50.5, 89.22, 4.5, 71.45, 0.697}, {"KGZ", "Asia", "Kyrgyzstan", 
  "2020-07-27", 33296., 483., 879., 1301., 24., 37.714, 5103.468, 74.032, 
  134.729, 199.412, 3.679, 5.781, 0.73, "", "", "", "", "", "", "", "", "", 
  "", "", "", "", "", "", "", "", "", "", "", "", "", "", "", "", "", 76.39, 
  6.524191*^6, 32.333, 26.3, 4.489, 2.882, 3393.474, 1.4, 436.362, 7.11, 3.6, 
  50.5, 89.22, 4.5, 71.45, 0.697}, {"KGZ", "Asia", "Kyrgyzstan", 
  "2020-07-28", 33844., 548., 799., 1329., 28., 35.714, 5187.463, 83.995, 
  122.467, 203.703, 4.292, 5.474, 0.72, "", "", "", "", "", "", "", "", "", 
  "", "", "", "", "", "", "", "", "", "", "", "", "", "", "", "", "", 76.39, 
  6.524191*^6, 32.333, 26.3, 4.489, 2.882, 3393.474, 1.4, 436.362, 7.11, 3.6, 
  50.5, 89.22, 4.5, 71.45, 0.697}, {"KGZ", "Asia", "Kyrgyzstan", 
  "2020-07-29", 34592., 748., 801.714, 1347., 18., 33.714, 5302.113, 114.65, 
  122.883, 206.462, 2.759, 5.168, 0.71, "", "", "", "", "", "", "", "", "", 
  "", "", "", "", "", "", "", "", "", "", "", "", "", "", "", "", "", 76.39, 
  6.524191*^6, 32.333, 26.3, 4.489, 2.882, 3393.474, 1.4, 436.362, 7.11, 3.6, 
  50.5, 89.22, 4.5, 71.45, 0.697}, {"KGZ", "Asia", "Kyrgyzstan", 
  "2020-07-30", 35223., 631., 568., 1364., 17., 21.857, 5398.83, 96.717, 
  87.061, 209.068, 2.606, 3.35, 0.7, "", "", "", "", "", "", "", "", "", "", 
  "", "", "", "", "", "", "", "", "", "", "", "", "", "", "", "", 76.39, 
  6.524191*^6, 32.333, 26.3, 4.489, 2.882, 3393.474, 1.4, 436.362, 7.11, 3.6, 
  50.5, 89.22, 4.5, 71.45, 0.697}, {"KGZ", "Asia", "Kyrgyzstan", 
  "2020-07-31", 35805., 582., 651.143, 1378., 14., 23.857, 5488.037, 89.206, 
  99.804, 211.214, 2.146, 3.657, 0.69, "", "", "", "", "", "", "", "", "", 
  "", "", "", "", "", "", "", "", "", "", "", "", "", "", "", "", "", 79.17, 
  6.524191*^6, 32.333, 26.3, 4.489, 2.882, 3393.474, 1.4, 436.362, 7.11, 3.6, 
  50.5, 89.22, 4.5, 71.45, 0.697}, {"KGZ", "Asia", "Kyrgyzstan", 
  "2020-08-01", 36299., 494., 596.429, 1397., 19., 21.143, 5563.755, 75.718, 
  91.418, 214.126, 2.912, 3.241, 0.69, "", "", "", "", "", "", "", "", "", 
  "", "", "", "", "", "", "", "", "", "", "", "", "", "", "", "", "", 79.17, 
  6.524191*^6, 32.333, 26.3, 4.489, 2.882, 3393.474, 1.4, 436.362, 7.11, 3.6, 
  50.5, 89.22, 4.5, 71.45, 0.697}, {"KGZ", "Asia", "Kyrgyzstan", 
  "2020-08-02", 36719., 420., 558., 1409., 12., 18.857, 5628.131, 64.376, 
  85.528, 215.965, 1.839, 2.89, 0.68, "", "", "", "", "", "", "", "", "", "", 
  "", "", "", "", "", "", "", "", "", "", "", "", "", "", "", "", 79.17, 
  6.524191*^6, 32.333, 26.3, 4.489, 2.882, 3393.474, 1.4, 436.362, 7.11, 3.6, 
  50.5, 89.22, 4.5, 71.45, 0.697}, {"KGZ", "Asia", "Kyrgyzstan", 
  "2020-08-03", 37129., 410., 547.571, 1420., 11., 17., 5690.974, 62.843, 
  83.929, 217.652, 1.686, 2.606, 0.68, "", "", "", "", "", "", "", "", "", 
  "", "", "", "", "", "", "", "", "", "", "", "", "", "", "", "", "", 79.17, 
  6.524191*^6, 32.333, 26.3, 4.489, 2.882, 3393.474, 1.4, 436.362, 7.11, 3.6, 
  50.5, 89.22, 4.5, 71.45, 0.697}, {"KGZ", "Asia", "Kyrgyzstan", 
  "2020-08-04", 37541., 412., 528.143, 1427., 7., 14., 5754.123, 63.15, 
  80.951, 218.724, 1.073, 2.146, 0.68, "", "", "", "", "", "", "", "", "", 
  "", "", "", "", "", "", "", "", "", "", "", "", "", "", "", "", "", 79.17, 
  6.524191*^6, 32.333, 26.3, 4.489, 2.882, 3393.474, 1.4, 436.362, 7.11, 3.6, 
  50.5, 89.22, 4.5, 71.45, 0.697}, {"KGZ", "Asia", "Kyrgyzstan", 
  "2020-08-05", 38110., 569., 502.571, 1438., 11., 13., 5841.337, 87.214, 
  77.032, 220.41, 1.686, 1.993, 0.67, "", "", "", "", "", "", "", "", "", "", 
  "", "", "", "", "", "", "", "", "", "", "", "", "", "", "", "", 79.17, 
  6.524191*^6, 32.333, 26.3, 4.489, 2.882, 3393.474, 1.4, 436.362, 7.11, 3.6, 
  50.5, 89.22, 4.5, 71.45, 0.697}, {"KGZ", "Asia", "Kyrgyzstan", 
  "2020-08-06", 38659., 549., 490.857, 1447., 9., 11.857, 5925.486, 84.148, 
  75.236, 221.79, 1.379, 1.817, 0.67, "", "", "", "", "", "", "", "", "", "", 
  "", "", "", "", "", "", "", "", "", "", "", "", "", "", "", "", 79.17, 
  6.524191*^6, 32.333, 26.3, 4.489, 2.882, 3393.474, 1.4, 436.362, 7.11, 3.6, 
  50.5, 89.22, 4.5, 71.45, 0.697}, {"KGZ", "Asia", "Kyrgyzstan", 
  "2020-08-07", 39162., 503., 479.571, 1451., 4., 10.429, 6002.583, 77.098, 
  73.507, 222.403, 0.613, 1.598, 0.67, "", "", "", "", "", "", "", "", "", 
  "", "", "", "", "", "", "", "", "", "", "", "", "", "", "", "", "", 79.17, 
  6.524191*^6, 32.333, 26.3, 4.489, 2.882, 3393.474, 1.4, 436.362, 7.11, 3.6, 
  50.5, 89.22, 4.5, 71.45, 0.697}, {"KGZ", "Asia", "Kyrgyzstan", 
  "2020-08-08", 39571., 409., 467.429, 1459., 8., 8.857, 6065.273, 62.69, 
  71.645, 223.629, 1.226, 1.358, 0.66, "", "", "", "", "", "", "", "", "", 
  "", "", "", "", "", "", "", "", "", "", "", "", "", "", "", "", "", 79.17, 
  6.524191*^6, 32.333, 26.3, 4.489, 2.882, 3393.474, 1.4, 436.362, 7.11, 3.6, 
  50.5, 89.22, 4.5, 71.45, 0.697}, {"KGZ", "Asia", "Kyrgyzstan", 
  "2020-08-09", 39919., 348., 457.143, 1468., 9., 8.429, 6118.613, 53.34, 
  70.069, 225.009, 1.379, 1.292, 0.66, "", "", "", "", "", "", "", "", "", 
  "", "", "", "", "", "", "", "", "", "", "", "", "", "", "", "", "", 79.17, 
  6.524191*^6, 32.333, 26.3, 4.489, 2.882, 3393.474, 1.4, 436.362, 7.11, 3.6, 
  50.5, 89.22, 4.5, 71.45, 0.697}, {"KGZ", "Asia", "Kyrgyzstan", 
  "2020-08-10", 40085., 166., 422.286, 1474., 6., 7.714, 6144.057, 25.444, 
  64.726, 225.928, 0.92, 1.182, 0.65, "", "", "", "", "", "", "", "", "", "", 
  "", "", "", "", "", "", "", "", "", "", "", "", "", "", "", "", 79.17, 
  6.524191*^6, 32.333, 26.3, 4.489, 2.882, 3393.474, 1.4, 436.362, 7.11, 3.6, 
  50.5, 89.22, 4.5, 71.45, 0.697}, {"KGZ", "Asia", "Kyrgyzstan", 
  "2020-08-11", 40455., 370., 416.286, 1478., 4., 7.286, 6200.769, 56.712, 
  63.806, 226.541, 0.613, 1.117, 0.65, "", "", "", "", "", "", "", "", "", 
  "", "", "", "", "", "", "", "", "", "", "", "", "", "", "", "", "", 79.17, 
  6.524191*^6, 32.333, 26.3, 4.489, 2.882, 3393.474, 1.4, 436.362, 7.11, 3.6, 
  50.5, 89.22, 4.5, 71.45, 0.697}, {"KGZ", "Asia", "Kyrgyzstan", 
  "2020-08-12", 40759., 304., 378.429, 1484., 6., 6.571, 6247.365, 46.596, 
  58.004, 227.461, 0.92, 1.007, 0.65, "", "", "", "", "", "", "", "", "", "", 
  "", "", "", "", "", "", "", "", "", "", "", "", "", "", "", "", 79.17, 
  6.524191*^6, 32.333, 26.3, 4.489, 2.882, 3393.474, 1.4, 436.362, 7.11, 3.6, 
  50.5, 89.22, 4.5, 71.45, 0.697}, {"KGZ", "Asia", "Kyrgyzstan", 
  "2020-08-13", 41069., 310., 344.286, 1487., 3., 5.714, 6294.88, 47.515, 
  52.771, 227.921, 0.46, 0.876, 0.64, "", "", "", "", "", "", "", "", "", "", 
  "", "", "", "", "", "", "", "", "", "", "", "", "", "", "", "", 79.17, 
  6.524191*^6, 32.333, 26.3, 4.489, 2.882, 3393.474, 1.4, 436.362, 7.11, 3.6, 
  50.5, 89.22, 4.5, 71.45, 0.697}, {"KGZ", "Asia", "Kyrgyzstan", 
  "2020-08-14", 41373., 304., 315.857, 1491., 4., 5.714, 6341.476, 46.596, 
  48.413, 228.534, 0.613, 0.876, 0.64, "", "", "", "", "", "", "", "", "", 
  "", "", "", "", "", "", "", "", "", "", "", "", "", "", "", "", "", 79.17, 
  6.524191*^6, 32.333, 26.3, 4.489, 2.882, 3393.474, 1.4, 436.362, 7.11, 3.6, 
  50.5, 89.22, 4.5, 71.45, 0.697}, {"KGZ", "Asia", "Kyrgyzstan", 
  "2020-08-15", 41645., 272., 296.286, 1493., 2., 4.857, 6383.167, 41.691, 
  45.413, 228.841, 0.307, 0.744, 0.64, "", "", "", "", "", "", "", "", "", 
  "", "", "", "", "", "", "", "", "", "", "", "", "", "", "", "", "", 79.17, 
  6.524191*^6, 32.333, 26.3, 4.489, 2.882, 3393.474, 1.4, 436.362, 7.11, 3.6, 
  50.5, 89.22, 4.5, 71.45, 0.697}, {"KGZ", "Asia", "Kyrgyzstan", 
  "2020-08-16", 41856., 211., 276.714, 1495., 2., 3.857, 6415.508, 32.341, 
  42.414, 229.147, 0.307, 0.591, 0.63, "", "", "", "", "", "", "", "", "", 
  "", "", "", "", "", "", "", "", "", "", "", "", "", "", "", "", "", 79.17, 
  6.524191*^6, 32.333, 26.3, 4.489, 2.882, 3393.474, 1.4, 436.362, 7.11, 3.6, 
  50.5, 89.22, 4.5, 71.45, 0.697}, {"KGZ", "Asia", "Kyrgyzstan", 
  "2020-08-17", 41991., 135., 272.286, 1496., 1., 3.143, 6436.2, 20.692, 
  41.735, 229.3, 0.153, 0.482, 0.63, "", "", "", "", "", "", "", "", "", "", 
  "", "", "", "", "", "", "", "", "", "", "", "", "", "", "", "", 79.17, 
  6.524191*^6, 32.333, 26.3, 4.489, 2.882, 3393.474, 1.4, 436.362, 7.11, 3.6, 
  50.5, 89.22, 4.5, 71.45, 0.697}, {"KGZ", "Asia", "Kyrgyzstan", 
  "2020-08-18", 42146., 155., 241.571, 1498., 2., 2.857, 6459.958, 23.758, 
  37.027, 229.607, 0.307, 0.438, 0.63, "", "", "", "", "", "", "", "", "", 
  "", "", "", "", "", "", "", "", "", "", "", "", "", "", "", "", "", 79.17, 
  6.524191*^6, 32.333, 26.3, 4.489, 2.882, 3393.474, 1.4, 436.362, 7.11, 3.6, 
  50.5, 89.22, 4.5, 71.45, 0.697}, {"KGZ", "Asia", "Kyrgyzstan", 
  "2020-08-19", 42325., 179., 223.714, 1498., 0., 2., 6487.394, 27.436, 
  34.29, 229.607, 0., 0.307, 0.63, "", "", "", "", "", "", "", "", "", "", 
  "", "", "", "", "", "", "", "", "", "", "", "", "", "", "", "", 79.17, 
  6.524191*^6, 32.333, 26.3, 4.489, 2.882, 3393.474, 1.4, 436.362, 7.11, 3.6, 
  50.5, 89.22, 4.5, 71.45, 0.697}, {"KGZ", "Asia", "Kyrgyzstan", 
  "2020-08-20", 42507., 182., 205.429, 1498., 0., 1.571, 6515.291, 27.896, 
  31.487, 229.607, 0., 0.241, 0.64, "", "", "", "", "", "", "", "", "", "", 
  "", "", "", "", "", "", "", "", "", "", "", "", "", "", "", "", 79.17, 
  6.524191*^6, 32.333, 26.3, 4.489, 2.882, 3393.474, 1.4, 436.362, 7.11, 3.6, 
  50.5, 89.22, 4.5, 71.45, 0.697}, {"KGZ", "Asia", "Kyrgyzstan", 
  "2020-08-21", 42703., 196., 190., 1055., -443., -62.286, 6545.333, 30.042, 
  29.122, 161.706, -67.901, -9.547, 0.64, "", "", "", "", "", "", "", "", "", 
  "", "", "", "", "", "", "", "", "", "", "", "", "", "", "", "", "", 79.17, 
  6.524191*^6, 32.333, 26.3, 4.489, 2.882, 3393.474, 1.4, 436.362, 7.11, 3.6, 
  50.5, 89.22, 4.5, 71.45, 0.697}, {"KGZ", "Asia", "Kyrgyzstan", 
  "2020-08-22", 42889., 186., 177.714, 1055., 0., -62.571, 6573.842, 28.509, 
  27.239, 161.706, 0., -9.591, 0.64, "", "", "", "", "", "", "", "", "", "", 
  "", "", "", "", "", "", "", "", "", "", "", "", "", "", "", "", 79.17, 
  6.524191*^6, 32.333, 26.3, 4.489, 2.882, 3393.474, 1.4, 436.362, 7.11, 3.6, 
  50.5, 89.22, 4.5, 71.45, 0.697}, {"KGZ", "Asia", "Kyrgyzstan", 
  "2020-08-23", 43023., 134., 166.714, 1056., 1., -62.714, 6594.381, 20.539, 
  25.553, 161.859, 0.153, -9.613, 0.65, "", "", "", "", "", "", "", "", "", 
  "", "", "", "", "", "", "", "", "", "", "", "", "", "", "", "", "", 79.17, 
  6.524191*^6, 32.333, 26.3, 4.489, 2.882, 3393.474, 1.4, 436.362, 7.11, 3.6, 
  50.5, 89.22, 4.5, 71.45, 0.697}, {"KGZ", "Asia", "Kyrgyzstan", 
  "2020-08-24", 43126., 103., 162.143, 1057., 1., -62.714, 6610.168, 15.787, 
  24.853, 162.012, 0.153, -9.613, 0.65, "", "", "", "", "", "", "", "", "", 
  "", "", "", "", "", "", "", "", "", "", "", "", "", "", "", "", "", 76.39, 
  6.524191*^6, 32.333, 26.3, 4.489, 2.882, 3393.474, 1.4, 436.362, 7.11, 3.6, 
  50.5, 89.22, 4.5, 71.45, 0.697}, {"KGZ", "Asia", "Kyrgyzstan", 
  "2020-08-25", 43245., 119., 157., 1057., 0., -63., 6628.408, 18.24, 24.064, 
  162.012, 0., -9.656, 0.65, "", "", "", "", "", "", "", "", "", "", "", "", 
  "", "", "", "", "", "", "", "", "", "", "", "", "", "", 73.61, 6.524191*^6, 
  32.333, 26.3, 4.489, 2.882, 3393.474, 1.4, 436.362, 7.11, 3.6, 50.5, 89.22, 
  4.5, 71.45, 0.697}, {"KGZ", "Asia", "Kyrgyzstan", "2020-08-26", 43358., 
  113., 147.571, 1057., 0., -63., 6645.728, 17.32, 22.619, 162.012, 0., 
  -9.656, 0.66, "", "", "", "", "", "", "", "", "", "", "", "", "", "", "", 
  "", "", "", "", "", "", "", "", "", "", "", 73.61, 6.524191*^6, 32.333, 
  26.3, 4.489, 2.882, 3393.474, 1.4, 436.362, 7.11, 3.6, 50.5, 89.22, 4.5, 
  71.45, 0.697}, {"KGZ", "Asia", "Kyrgyzstan", "2020-08-27", 43459., 101., 
  136., 1057., 0., -63., 6661.209, 15.481, 20.845, 162.012, 0., -9.656, 0.67, 
  "", "", "", "", "", "", "", "", "", "", "", "", "", "", "", "", "", "", "", 
  "", "", "", "", "", "", "", 73.61, 6.524191*^6, 32.333, 26.3, 4.489, 2.882, 
  3393.474, 1.4, 436.362, 7.11, 3.6, 50.5, 89.22, 4.5, 71.45, 0.697}, 
 {"KGZ", "Asia", "Kyrgyzstan", "2020-08-28", 43587., 128., 126.286, 1057., 
  0., 0.286, 6680.828, 19.619, 19.357, 162.012, 0., 0.044, 0.67, "", "", "", 
  "", "", "", "", "", "", "", "", "", "", "", "", "", "", "", "", "", "", "", 
  "", "", "", "", 73.61, 6.524191*^6, 32.333, 26.3, 4.489, 2.882, 3393.474, 
  1.4, 436.362, 7.11, 3.6, 50.5, 89.22, 4.5, 71.45, 0.697}, 
 {"KGZ", "Asia", "Kyrgyzstan", "2020-08-29", 43712., 125., 117.571, 1057., 
  0., 0.286, 6699.988, 19.159, 18.021, 162.012, 0., 0.044, 0.68, "", "", "", 
  "", "", "", "", "", "", "", "", "", "", "", "", "", "", "", "", "", "", "", 
  "", "", "", "", 73.61, 6.524191*^6, 32.333, 26.3, 4.489, 2.882, 3393.474, 
  1.4, 436.362, 7.11, 3.6, 50.5, 89.22, 4.5, 71.45, 0.697}, 
 {"KGZ", "Asia", "Kyrgyzstan", "2020-08-30", 43820., 108., 113.857, 1058., 
  1., 0.286, 6716.542, 16.554, 17.452, 162.166, 0.153, 0.044, 0.69, "", "", 
  "", "", "", "", "", "", "", "", "", "", "", "", "", "", "", "", "", "", "", 
  "", "", "", "", "", 73.61, 6.524191*^6, 32.333, 26.3, 4.489, 2.882, 
  3393.474, 1.4, 436.362, 7.11, 3.6, 50.5, 89.22, 4.5, 71.45, 0.697}, 
 {"KGZ", "Asia", "Kyrgyzstan", "2020-08-31", 43898., 78., 110.286, 1058., 0., 
  0.143, 6728.497, 11.956, 16.904, 162.166, 0., 0.022, 0.7, "", "", "", "", 
  "", "", "", "", "", "", "", "", "", "", "", "", "", "", "", "", "", "", "", 
  "", "", "", 73.61, 6.524191*^6, 32.333, 26.3, 4.489, 2.882, 3393.474, 1.4, 
  436.362, 7.11, 3.6, 50.5, 89.22, 4.5, 71.45, 0.697}, 
 {"KGZ", "Asia", "Kyrgyzstan", "2020-09-01", 43958., 60., 101.857, 1059., 1., 
  0.286, 6737.694, 9.197, 15.612, 162.319, 0.153, 0.044, 0.71, "", "", "", 
  "", "", "", "", "", "", "", "", "", "", "", "", "", "", "", "", "", "", "", 
  "", "", "", "", 69.91, 6.524191*^6, 32.333, 26.3, 4.489, 2.882, 3393.474, 
  1.4, 436.362, 7.11, 3.6, 50.5, 89.22, 4.5, 71.45, 0.697}, 
 {"KGZ", "Asia", "Kyrgyzstan", "2020-09-02", 44036., 78., 96.857, 1059., 0., 
  0.286, 6749.649, 11.956, 14.846, 162.319, 0., 0.044, 0.72, "", "", "", "", 
  "", "", "", "", "", "", "", "", "", "", "", "", "", "", "", "", "", "", "", 
  "", "", "", 69.91, 6.524191*^6, 32.333, 26.3, 4.489, 2.882, 3393.474, 1.4, 
  436.362, 7.11, 3.6, 50.5, 89.22, 4.5, 71.45, 0.697}, 
 {"KGZ", "Asia", "Kyrgyzstan", "2020-09-03", 44135., 99., 96.571, 1059., 0., 
  0.286, 6764.823, 15.174, 14.802, 162.319, 0., 0.044, 0.73, "", "", "", "", 
  "", "", "", "", "", "", "", "", "", "", "", "", "", "", "", "", "", "", "", 
  "", "", "", 69.91, 6.524191*^6, 32.333, 26.3, 4.489, 2.882, 3393.474, 1.4, 
  436.362, 7.11, 3.6, 50.5, 89.22, 4.5, 71.45, 0.697}, 
 {"KGZ", "Asia", "Kyrgyzstan", "2020-09-04", 44199., 64., 87.429, 1060., 1., 
  0.429, 6774.633, 9.81, 13.401, 162.472, 0.153, 0.066, 0.75, "", "", "", "", 
  "", "", "", "", "", "", "", "", "", "", "", "", "", "", "", "", "", "", "", 
  "", "", "", 69.91, 6.524191*^6, 32.333, 26.3, 4.489, 2.882, 3393.474, 1.4, 
  436.362, 7.11, 3.6, 50.5, 89.22, 4.5, 71.45, 0.697}, 
 {"KGZ", "Asia", "Kyrgyzstan", "2020-09-05", 44293., 94., 83., 1060., 0., 
  0.429, 6789.041, 14.408, 12.722, 162.472, 0., 0.066, 0.76, "", "", "", "", 
  "", "", "", "", "", "", "", "", "", "", "", "", "", "", "", "", "", "", "", 
  "", "", "", 69.91, 6.524191*^6, 32.333, 26.3, 4.489, 2.882, 3393.474, 1.4, 
  436.362, 7.11, 3.6, 50.5, 89.22, 4.5, 71.45, 0.697}, 
 {"KGZ", "Asia", "Kyrgyzstan", "2020-09-06", 44403., 110., 83.286, 1060., 0., 
  0.286, 6805.901, 16.86, 12.766, 162.472, 0., 0.044, 0.78, "", "", "", "", 
  "", "", "", "", "", "", "", "", "", "", "", "", "", "", "", "", "", "", "", 
  "", "", "", 69.91, 6.524191*^6, 32.333, 26.3, 4.489, 2.882, 3393.474, 1.4, 
  436.362, 7.11, 3.6, 50.5, 89.22, 4.5, 71.45, 0.697}, 
 {"KGZ", "Asia", "Kyrgyzstan", "2020-09-07", 44458., 55., 80., 1060., 0., 
  0.286, 6814.331, 8.43, 12.262, 162.472, 0., 0.044, 0.79, "", "", "", "", 
  "", "", "", "", "", "", "", "", "", "", "", "", "", "", "", "", "", "", "", 
  "", "", "", 69.91, 6.524191*^6, 32.333, 26.3, 4.489, 2.882, 3393.474, 1.4, 
  436.362, 7.11, 3.6, 50.5, 89.22, 4.5, 71.45, 0.697}, 
 {"KGZ", "Asia", "Kyrgyzstan", "2020-09-08", 44487., 29., 75.571, 1060., 0., 
  0.143, 6818.776, 4.445, 11.583, 162.472, 0., 0.022, 0.81, "", "", "", "", 
  "", "", "", "", "", "", "", "", "", "", "", "", "", "", "", "", "", "", "", 
  "", "", "", 69.91, 6.524191*^6, 32.333, 26.3, 4.489, 2.882, 3393.474, 1.4, 
  436.362, 7.11, 3.6, 50.5, 89.22, 4.5, 71.45, 0.697}, 
 {"KGZ", "Asia", "Kyrgyzstan", "2020-09-09", 44613., 126., 82.429, 1061., 1., 
  0.286, 6838.089, 19.313, 12.634, 162.626, 0.153, 0.044, 0.83, "", "", "", 
  "", "", "", "", "", "", "", "", "", "", "", "", "", "", "", "", "", "", "", 
  "", "", "", "", 69.91, 6.524191*^6, 32.333, 26.3, 4.489, 2.882, 3393.474, 
  1.4, 436.362, 7.11, 3.6, 50.5, 89.22, 4.5, 71.45, 0.697}, 
 {"KGZ", "Asia", "Kyrgyzstan", "2020-09-10", 44684., 71., 78.429, 1061., 0., 
  0.286, 6848.972, 10.883, 12.021, 162.626, 0., 0.044, 0.85, "", "", "", "", 
  "", "", "", "", "", "", "", "", "", "", "", "", "", "", "", "", "", "", "", 
  "", "", "", 69.91, 6.524191*^6, 32.333, 26.3, 4.489, 2.882, 3393.474, 1.4, 
  436.362, 7.11, 3.6, 50.5, 89.22, 4.5, 71.45, 0.697}, 
 {"KGZ", "Asia", "Kyrgyzstan", "2020-09-11", 44761., 77., 80.286, 1063., 2., 
  0.429, 6860.774, 11.802, 12.306, 162.932, 0.307, 0.066, 0.86, "", "", "", 
  "", "", "", "", "", "", "", "", "", "", "", "", "", "", "", "", "", "", "", 
  "", "", "", "", 69.91, 6.524191*^6, 32.333, 26.3, 4.489, 2.882, 3393.474, 
  1.4, 436.362, 7.11, 3.6, 50.5, 89.22, 4.5, 71.45, 0.697}, 
 {"KGZ", "Asia", "Kyrgyzstan", "2020-09-12", 44828., 67., 76.429, 1063., 0., 
  0.429, 6871.043, 10.269, 11.715, 162.932, 0., 0.066, 0.88, "", "", "", "", 
  "", "", "", "", "", "", "", "", "", "", "", "", "", "", "", "", "", "", "", 
  "", "", "", 69.91, 6.524191*^6, 32.333, 26.3, 4.489, 2.882, 3393.474, 1.4, 
  436.362, 7.11, 3.6, 50.5, 89.22, 4.5, 71.45, 0.697}, 
 {"KGZ", "Asia", "Kyrgyzstan", "2020-09-13", 44881., 53., 68.286, 1063., 0., 
  0.429, 6879.167, 8.124, 10.467, 162.932, 0., 0.066, 0.9, "", "", "", "", 
  "", "", "", "", "", "", "", "", "", "", "", "", "", "", "", "", "", "", "", 
  "", "", "", 69.91, 6.524191*^6, 32.333, 26.3, 4.489, 2.882, 3393.474, 1.4, 
  436.362, 7.11, 3.6, 50.5, 89.22, 4.5, 71.45, 0.697}, 
 {"KGZ", "Asia", "Kyrgyzstan", "2020-09-14", 44928., 47., 67.143, 1063., 0., 
  0.429, 6886.371, 7.204, 10.291, 162.932, 0., 0.066, 0.92, "", "", "", "", 
  "", "", "", "", "", "", "", "", "", "", "", "", "", "", "", "", "", "", "", 
  "", "", "", 69.91, 6.524191*^6, 32.333, 26.3, 4.489, 2.882, 3393.474, 1.4, 
  436.362, 7.11, 3.6, 50.5, 89.22, 4.5, 71.45, 0.697}, 
 {"KGZ", "Asia", "Kyrgyzstan", "2020-09-15", 44999., 71., 73.143, 1063., 0., 
  0.429, 6897.254, 10.883, 11.211, 162.932, 0., 0.066, 0.95, "", "", "", "", 
  "", "", "", "", "", "", "", "", "", "", "", "", "", "", "", "", "", "", "", 
  "", "", "", 69.91, 6.524191*^6, 32.333, 26.3, 4.489, 2.882, 3393.474, 1.4, 
  436.362, 7.11, 3.6, 50.5, 89.22, 4.5, 71.45, 0.697}, 
 {"KGZ", "Asia", "Kyrgyzstan", "2020-09-16", 45072., 73., 65.571, 1063., 0., 
  0.286, 6908.443, 11.189, 10.051, 162.932, 0., 0.044, 0.97, "", "", "", "", 
  "", "", "", "", "", "", "", "", "", "", "", "", "", "", "", "", "", "", "", 
  "", "", "", 69.91, 6.524191*^6, 32.333, 26.3, 4.489, 2.882, 3393.474, 1.4, 
  436.362, 7.11, 3.6, 50.5, 89.22, 4.5, 71.45, 0.697}, 
 {"KGZ", "Asia", "Kyrgyzstan", "2020-09-17", 45153., 81., 67., 1063., 0., 
  0.286, 6920.858, 12.415, 10.269, 162.932, 0., 0.044, 1., "", "", "", "", 
  "", "", "", "", "", "", "", "", "", "", "", "", "", "", "", "", "", "", "", 
  "", "", "", 69.91, 6.524191*^6, 32.333, 26.3, 4.489, 2.882, 3393.474, 1.4, 
  436.362, 7.11, 3.6, 50.5, 89.22, 4.5, 71.45, 0.697}, 
 {"KGZ", "Asia", "Kyrgyzstan", "2020-09-18", 45244., 91., 69., 1063., 0., 0., 
  6934.806, 13.948, 10.576, 162.932, 0., 0., 1.02, "", "", "", "", "", "", 
  "", "", "", "", "", "", "", "", "", "", "", "", "", "", "", "", "", "", "", 
  "", 69.91, 6.524191*^6, 32.333, 26.3, 4.489, 2.882, 3393.474, 1.4, 436.362, 
  7.11, 3.6, 50.5, 89.22, 4.5, 71.45, 0.697}, {"KGZ", "Asia", "Kyrgyzstan", 
  "2020-09-19", 45335., 91., 72.429, 1063., 0., 0., 6948.754, 13.948, 11.102, 
  162.932, 0., 0., 1.05, "", "", "", "", "", "", "", "", "", "", "", "", "", 
  "", "", "", "", "", "", "", "", "", "", "", "", "", 69.91, 6.524191*^6, 
  32.333, 26.3, 4.489, 2.882, 3393.474, 1.4, 436.362, 7.11, 3.6, 50.5, 89.22, 
  4.5, 71.45, 0.697}, {"KGZ", "Asia", "Kyrgyzstan", "2020-09-20", 45335., 0., 
  64.857, 1063., 0., 0., 6948.754, 0., 9.941, 162.932, 0., 0., 1.07, "", "", 
  "", "", "", "", "", "", "", "", "", "", "", "", "", "", "", "", "", "", "", 
  "", "", "", "", "", 69.91, 6.524191*^6, 32.333, 26.3, 4.489, 2.882, 
  3393.474, 1.4, 436.362, 7.11, 3.6, 50.5, 89.22, 4.5, 71.45, 0.697}, 
 {"KGZ", "Asia", "Kyrgyzstan", "2020-09-21", 45471., 136., 77.571, 1063., 0., 
  0., 6969.6, 20.845, 11.89, 162.932, 0., 0., 1.11, "", "", "", "", "", "", 
  "", "", "", "", "", "", "", "", "", "", "", "", "", "", "", "", "", "", "", 
  "", 69.91, 6.524191*^6, 32.333, 26.3, 4.489, 2.882, 3393.474, 1.4, 436.362, 
  7.11, 3.6, 50.5, 89.22, 4.5, 71.45, 0.697}, {"KGZ", "Asia", "Kyrgyzstan", 
  "2020-09-22", 45542., 71., 77.571, 1063., 0., 0., 6980.482, 10.883, 11.89, 
  162.932, 0., 0., 1.13, "", "", "", "", "", "", "", "", "", "", "", "", "", 
  "", "", "", "", "", "", "", "", "", "", "", "", "", 67.13, 6.524191*^6, 
  32.333, 26.3, 4.489, 2.882, 3393.474, 1.4, 436.362, 7.11, 3.6, 50.5, 89.22, 
  4.5, 71.45, 0.697}, {"KGZ", "Asia", "Kyrgyzstan", "2020-09-23", 45630., 
  88., 79.714, 1063., 0., 0., 6993.971, 13.488, 12.218, 162.932, 0., 0., 
  1.16, "", "", "", "", "", "", "", "", "", "", "", "", "", "", "", "", "", 
  "", "", "", "", "", "", "", "", "", 67.13, 6.524191*^6, 32.333, 26.3, 
  4.489, 2.882, 3393.474, 1.4, 436.362, 7.11, 3.6, 50.5, 89.22, 4.5, 71.45, 
  0.697}, {"KGZ", "Asia", "Kyrgyzstan", "2020-09-24", 45757., 127., 86.286, 
  1063., 0., 0., 7013.437, 19.466, 13.226, 162.932, 0., 0., 1.19, "", "", "", 
  "", "", "", "", "", "", "", "", "", "", "", "", "", "", "", "", "", "", "", 
  "", "", "", "", 67.13, 6.524191*^6, 32.333, 26.3, 4.489, 2.882, 3393.474, 
  1.4, 436.362, 7.11, 3.6, 50.5, 89.22, 4.5, 71.45, 0.697}, 
 {"KGZ", "Asia", "Kyrgyzstan", "2020-09-25", 45932., 175., 98.286, 1063., 0., 
  0., 7040.26, 26.823, 15.065, 162.932, 0., 0., 1.21, "", "", "", "", "", "", 
  "", "", "", "", "", "", "", "", "", "", "", "", "", "", "", "", "", "", "", 
  "", 67.13, 6.524191*^6, 32.333, 26.3, 4.489, 2.882, 3393.474, 1.4, 436.362, 
  7.11, 3.6, 50.5, 89.22, 4.5, 71.45, 0.697}, {"KGZ", "Asia", "Kyrgyzstan", 
  "2020-09-26", 46090., 158., 107.857, 1063., 0., 0., 7064.477, 24.218, 
  16.532, 162.932, 0., 0., 1.22, "", "", "", "", "", "", "", "", "", "", "", 
  "", "", "", "", "", "", "", "", "", "", "", "", "", "", "", 67.13, 
  6.524191*^6, 32.333, 26.3, 4.489, 2.882, 3393.474, 1.4, 436.362, 7.11, 3.6, 
  50.5, 89.22, 4.5, 71.45, 0.697}, {"KGZ", "Asia", "Kyrgyzstan", 
  "2020-09-27", 46251., 161., 130.857, 1063., 0., 0., 7089.155, 24.677, 
  20.057, 162.932, 0., 0., 1.24, "", "", "", "", "", "", "", "", "", "", "", 
  "", "", "", "", "", "", "", "", "", "", "", "", "", "", "", 67.13, 
  6.524191*^6, 32.333, 26.3, 4.489, 2.882, 3393.474, 1.4, 436.362, 7.11, 3.6, 
  50.5, 89.22, 4.5, 71.45, 0.697}, {"KGZ", "Asia", "Kyrgyzstan", 
  "2020-09-28", 46355., 104., 126.286, 1064., 1., 0.143, 7105.095, 15.941, 
  19.357, 163.085, 0.153, 0.022, 1.24, "", "", "", "", "", "", "", "", "", 
  "", "", "", "", "", "", "", "", "", "", "", "", "", "", "", "", "", 64.35, 
  6.524191*^6, 32.333, 26.3, 4.489, 2.882, 3393.474, 1.4, 436.362, 7.11, 3.6, 
  50.5, 89.22, 4.5, 71.45, 0.697}, {"KGZ", "Asia", "Kyrgyzstan", 
  "2020-09-29", 46522., 167., 140., 1064., 0., 0.143, 7130.693, 25.597, 
  21.459, 163.085, 0., 0.022, 1.26, "", "", "", "", "", "", "", "", "", "", 
  "", "", "", "", "", "", "", "", "", "", "", "", "", "", "", "", 64.35, 
  6.524191*^6, 32.333, 26.3, 4.489, 2.882, 3393.474, 1.4, 436.362, 7.11, 3.6, 
  50.5, 89.22, 4.5, 71.45, 0.697}, {"KGZ", "Asia", "Kyrgyzstan", 
  "2020-09-30", 46669., 147., 148.429, 1064., 0., 0.143, 7153.224, 22.532, 
  22.75, 163.085, 0., 0.022, 1.26, "", "", "", "", "", "", "", "", "", "", 
  "", "", "", "", "", "", "", "", "", "", "", "", "", "", "", "", 64.35, 
  6.524191*^6, 32.333, 26.3, 4.489, 2.882, 3393.474, 1.4, 436.362, 7.11, 3.6, 
  50.5, 89.22, 4.5, 71.45, 0.697}, {"KGZ", "Asia", "Kyrgyzstan", 
  "2020-10-01", 46841., 172., 154.857, 1065., 1., 0.286, 7179.587, 26.363, 
  23.736, 163.239, 0.153, 0.044, 1.27, "", "", "", "", "", "", "", "", "", 
  "", "", "", "", "", "", "", "", "", "", "", "", "", "", "", "", "", 64.35, 
  6.524191*^6, 32.333, 26.3, 4.489, 2.882, 3393.474, 1.4, 436.362, 7.11, 3.6, 
  50.5, 89.22, 4.5, 71.45, 0.697}, {"KGZ", "Asia", "Kyrgyzstan", 
  "2020-10-02", 47056., 215., 160.571, 1065., 0., 0.286, 7212.542, 32.954, 
  24.612, 163.239, 0., 0.044, 1.28, "", "", "", "", "", "", "", "", "", "", 
  "", "", "", "", "", "", "", "", "", "", "", "", "", "", "", "", 64.35, 
  6.524191*^6, 32.333, 26.3, 4.489, 2.882, 3393.474, 1.4, 436.362, 7.11, 3.6, 
  50.5, 89.22, 4.5, 71.45, 0.697}, {"KGZ", "Asia", "Kyrgyzstan", 
  "2020-10-03", 47184., 128., 156.286, 1066., 1., 0.429, 7232.161, 19.619, 
  23.955, 163.392, 0.153, 0.066, 1.29, "", "", "", "", "", "", "", "", "", 
  "", "", "", "", "", "", "", "", "", "", "", "", "", "", "", "", "", 64.35, 
  6.524191*^6, 32.333, 26.3, 4.489, 2.882, 3393.474, 1.4, 436.362, 7.11, 3.6, 
  50.5, 89.22, 4.5, 71.45, 0.697}, {"KGZ", "Asia", "Kyrgyzstan", 
  "2020-10-04", 47428., 244., 168.143, 1066., 0., 0.429, 7269.56, 37.399, 
  25.772, 163.392, 0., 0.066, 1.3, "", "", "", "", "", "", "", "", "", "", 
  "", "", "", "", "", "", "", "", "", "", "", "", "", "", "", "", 64.35, 
  6.524191*^6, 32.333, 26.3, 4.489, 2.882, 3393.474, 1.4, 436.362, 7.11, 3.6, 
  50.5, 89.22, 4.5, 71.45, 0.697}, {"KGZ", "Asia", "Kyrgyzstan", 
  "2020-10-05", 47635., 207., 182.857, 1066., 0., 0.286, 7301.288, 31.728, 
  28.028, 163.392, 0., 0.044, 1.3, "", "", "", "", "", "", "", "", "", "", 
  "", "", "", "", "", "", "", "", "", "", "", "", "", "", "", "", 64.35, 
  6.524191*^6, 32.333, 26.3, 4.489, 2.882, 3393.474, 1.4, 436.362, 7.11, 3.6, 
  50.5, 89.22, 4.5, 71.45, 0.697}, {"KGZ", "Asia", "Kyrgyzstan", 
  "2020-10-06", 47799., 164., 182.429, 1066., 0., 0.286, 7326.426, 25.137, 
  27.962, 163.392, 0., 0.044, 1.31, "", "", "", "", "", "", "", "", "", "", 
  "", "", "", "", "", "", "", "", "", "", "", "", "", "", "", "", 64.35, 
  6.524191*^6, 32.333, 26.3, 4.489, 2.882, 3393.474, 1.4, 436.362, 7.11, 3.6, 
  50.5, 89.22, 4.5, 71.45, 0.697}, {"KGZ", "Asia", "Kyrgyzstan", 
  "2020-10-07", 48097., 298., 204., 1069., 3., 0.714, 7372.102, 45.676, 
  31.268, 163.852, 0.46, 0.109, 1.31, "", "", "", "", "", "", "", "", "", "", 
  "", "", "", "", "", "", "", "", "", "", "", "", "", "", "", "", 64.35, 
  6.524191*^6, 32.333, 26.3, 4.489, 2.882, 3393.474, 1.4, 436.362, 7.11, 3.6, 
  50.5, 89.22, 4.5, 71.45, 0.697}, {"KGZ", "Asia", "Kyrgyzstan", 
  "2020-10-08", 48342., 245., 214.429, 1073., 4., 1.143, 7409.654, 37.553, 
  32.867, 164.465, 0.613, 0.175, 1.32, "", "", "", "", "", "", "", "", "", 
  "", "", "", "", "", "", "", "", "", "", "", "", "", "", "", "", "", 64.35, 
  6.524191*^6, 32.333, 26.3, 4.489, 2.882, 3393.474, 1.4, 436.362, 7.11, 3.6, 
  50.5, 89.22, 4.5, 71.45, 0.697}, {"KGZ", "Asia", "Kyrgyzstan", 
  "2020-10-09", 48617., 275., 223., 1077., 4., 1.714, 7451.805, 42.151, 
  34.18, 165.078, 0.613, 0.263, 1.32, "", "", "", "", "", "", "", "", "", "", 
  "", "", "", "", "", "", "", "", "", "", "", "", "", "", "", "", 64.35, 
  6.524191*^6, 32.333, 26.3, 4.489, 2.882, 3393.474, 1.4, 436.362, 7.11, 3.6, 
  50.5, 89.22, 4.5, 71.45, 0.697}, {"KGZ", "Asia", "Kyrgyzstan", 
  "2020-10-10", 48924., 307., 248.571, 1082., 5., 2.286, 7498.861, 47.056, 
  38.1, 165.844, 0.766, 0.35, 1.32, "", "", "", "", "", "", "", "", "", "", 
  "", "", "", "", "", "", "", "", "", "", "", "", "", "", "", "", 64.35, 
  6.524191*^6, 32.333, 26.3, 4.489, 2.882, 3393.474, 1.4, 436.362, 7.11, 3.6, 
  50.5, 89.22, 4.5, 71.45, 0.697}, {"KGZ", "Asia", "Kyrgyzstan", 
  "2020-10-11", 49230., 306., 257.429, 1085., 3., 2.714, 7545.763, 46.902, 
  39.458, 166.304, 0.46, 0.416, 1.32, "", "", "", "", "", "", "", "", "", "", 
  "", "", "", "", "", "", "", "", "", "", "", "", "", "", "", "", 64.35, 
  6.524191*^6, 32.333, 26.3, 4.489, 2.882, 3393.474, 1.4, 436.362, 7.11, 3.6, 
  50.5, 89.22, 4.5, 71.45, 0.697}, {"KGZ", "Asia", "Kyrgyzstan", 
  "2020-10-12", 49528., 298., 270.429, 1090., 5., 3.429, 7591.439, 45.676, 
  41.45, 167.071, 0.766, 0.526, 1.32, "", "", "", "", "", "", "", "", "", "", 
  "", "", "", "", "", "", "", "", "", "", "", "", "", "", "", "", 62.5, 
  6.524191*^6, 32.333, 26.3, 4.489, 2.882, 3393.474, 1.4, 436.362, 7.11, 3.6, 
  50.5, 89.22, 4.5, 71.45, 0.697}, {"KGZ", "Asia", "Kyrgyzstan", 
  "2020-10-13", 49871., 343., 296., 1092., 2., 3.714, 7644.013, 52.574, 
  45.37, 167.377, 0.307, 0.569, 1.32, "", "", "", "", "", "", "", "", "", "", 
  "", "", "", "", "", "", "", "", "", "", "", "", "", "", "", "", 62.5, 
  6.524191*^6, 32.333, 26.3, 4.489, 2.882, 3393.474, 1.4, 436.362, 7.11, 3.6, 
  50.5, 89.22, 4.5, 71.45, 0.697}, {"KGZ", "Asia", "Kyrgyzstan", 
  "2020-10-14", 50201., 330., 300.571, 1094., 2., 3.571, 7694.594, 50.581, 
  46.07, 167.684, 0.307, 0.547, 1.31, "", "", "", "", "", "", "", "", "", "", 
  "", "", "", "", "", "", "", "", "", "", "", "", "", "", "", "", 62.5, 
  6.524191*^6, 32.333, 26.3, 4.489, 2.882, 3393.474, 1.4, 436.362, 7.11, 3.6, 
  50.5, 89.22, 4.5, 71.45, 0.697}, {"KGZ", "Asia", "Kyrgyzstan", 
  "2020-10-15", 50589., 388., 321., 1099., 5., 3.714, 7754.065, 59.471, 
  49.202, 168.45, 0.766, 0.569, 1.31, "", "", "", "", "", "", "", "", "", "", 
  "", "", "", "", "", "", "", "", "", "", "", "", "", "", "", "", 62.5, 
  6.524191*^6, 32.333, 26.3, 4.489, 2.882, 3393.474, 1.4, 436.362, 7.11, 3.6, 
  50.5, 89.22, 4.5, 71.45, 0.697}, {"KGZ", "Asia", "Kyrgyzstan", 
  "2020-10-16", 51020., 431., 343.286, 1103., 4., 3.714, 7820.127, 66.062, 
  52.617, 169.063, 0.613, 0.569, 1.31, "", "", "", "", "", "", "", "", "", 
  "", "", "", "", "", "", "", "", "", "", "", "", "", "", "", "", "", 60.65, 
  6.524191*^6, 32.333, 26.3, 4.489, 2.882, 3393.474, 1.4, 436.362, 7.11, 3.6, 
  50.5, 89.22, 4.5, 71.45, 0.697}, {"KGZ", "Asia", "Kyrgyzstan", 
  "2020-10-17", 51490., 470., 366.571, 1108., 5., 3.714, 7892.166, 72.04, 
  56.186, 169.829, 0.766, 0.569, 1.3, "", "", "", "", "", "", "", "", "", "", 
  "", "", "", "", "", "", "", "", "", "", "", "", "", "", "", "", 55.09, 
  6.524191*^6, 32.333, 26.3, 4.489, 2.882, 3393.474, 1.4, 436.362, 7.11, 3.6, 
  50.5, 89.22, 4.5, 71.45, 0.697}, {"KGZ", "Asia", "Kyrgyzstan", 
  "2020-10-18", 52044., 554., 402., 1111., 3., 3.714, 7977.081, 84.915, 
  61.617, 170.289, 0.46, 0.569, 1.29, "", "", "", "", "", "", "", "", "", "", 
  "", "", "", "", "", "", "", "", "", "", "", "", "", "", "", "", 55.09, 
  6.524191*^6, 32.333, 26.3, 4.489, 2.882, 3393.474, 1.4, 436.362, 7.11, 3.6, 
  50.5, 89.22, 4.5, 71.45, 0.697}, {"KGZ", "Asia", "Kyrgyzstan", 
  "2020-10-19", 52526., 482., 428.286, 1111., 0., 3., 8050.96, 73.879, 
  65.646, 170.289, 0., 0.46, 1.28, "", "", "", "", "", "", "", "", "", "", 
  "", "", "", "", "", "", "", "", "", "", "", "", "", "", "", "", 55.09, 
  6.524191*^6, 32.333, 26.3, 4.489, 2.882, 3393.474, 1.4, 436.362, 7.11, 3.6, 
  50.5, 89.22, 4.5, 71.45, 0.697}, {"KGZ", "Asia", "Kyrgyzstan", 
  "2020-10-20", 52910., 384., 434.143, 1113., 2., 3., 8109.818, 58.858, 
  66.544, 170.596, 0.307, 0.46, 1.27, "", "", "", "", "", "", "", "", "", "", 
  "", "", "", "", "", "", "", "", "", "", "", "", "", "", "", "", 55.09, 
  6.524191*^6, 32.333, 26.3, 4.489, 2.882, 3393.474, 1.4, 436.362, 7.11, 3.6, 
  50.5, 89.22, 4.5, 71.45, 0.697}, {"KGZ", "Asia", "Kyrgyzstan", 
  "2020-10-21", 53459., 549., 465.429, 1118., 5., 3.429, 8193.966, 84.148, 
  71.339, 171.362, 0.766, 0.526, 1.26, "", "", "", "", "", "", "", "", "", 
  "", "", "", "", "", "", "", "", "", "", "", "", "", "", "", "", "", 55.09, 
  6.524191*^6, 32.333, 26.3, 4.489, 2.882, 3393.474, 1.4, 436.362, 7.11, 3.6, 
  50.5, 89.22, 4.5, 71.45, 0.697}, {"KGZ", "Asia", "Kyrgyzstan", 
  "2020-10-22", 54006., 547., 488.143, 1122., 4., 3.286, 8277.808, 83.842, 
  74.82, 171.975, 0.613, 0.504, 1.25, "", "", "", "", "", "", "", "", "", "", 
  "", "", "", "", "", "", "", "", "", "", "", "", "", "", "", "", 55.09, 
  6.524191*^6, 32.333, 26.3, 4.489, 2.882, 3393.474, 1.4, 436.362, 7.11, 3.6, 
  50.5, 89.22, 4.5, 71.45, 0.697}, {"KGZ", "Asia", "Kyrgyzstan", 
  "2020-10-23", 54588., 582., 509.714, 1126., 4., 3.286, 8367.014, 89.206, 
  78.127, 172.588, 0.613, 0.504, 1.23, "", "", "", "", "", "", "", "", "", 
  "", "", "", "", "", "", "", "", "", "", "", "", "", "", "", "", "", 55.09, 
  6.524191*^6, 32.333, 26.3, 4.489, 2.882, 3393.474, 1.4, 436.362, 7.11, 3.6, 
  50.5, 89.22, 4.5, 71.45, 0.697}, {"KGZ", "Asia", "Kyrgyzstan", 
  "2020-10-24", 55144., 556., 522., 1130., 4., 3.143, 8452.236, 85.221, 
  80.01, 173.202, 0.613, 0.482, 1.22, "", "", "", "", "", "", "", "", "", "", 
  "", "", "", "", "", "", "", "", "", "", "", "", "", "", "", "", 55.09, 
  6.524191*^6, 32.333, 26.3, 4.489, 2.882, 3393.474, 1.4, 436.362, 7.11, 3.6, 
  50.5, 89.22, 4.5, 71.45, 0.697}, {"KGZ", "Asia", "Kyrgyzstan", 
  "2020-10-25", 55750., 606., 529.429, 1134., 4., 3.286, 8545.121, 92.885, 
  81.149, 173.815, 0.613, 0.504, 1.2, "", "", "", "", "", "", "", "", "", "", 
  "", "", "", "", "", "", "", "", "", "", "", "", "", "", "", "", 55.09, 
  6.524191*^6, 32.333, 26.3, 4.489, 2.882, 3393.474, 1.4, 436.362, 7.11, 3.6, 
  50.5, 89.22, 4.5, 71.45, 0.697}, {"KGZ", "Asia", "Kyrgyzstan", 
  "2020-10-26", 56170., 420., 520.571, 1134., 0., 3.286, 8609.497, 64.376, 
  79.791, 173.815, 0., 0.504, 1.19, "", "", "", "", "", "", "", "", "", "", 
  "", "", "", "", "", "", "", "", "", "", "", "", "", "", "", "", 55.09, 
  6.524191*^6, 32.333, 26.3, 4.489, 2.882, 3393.474, 1.4, 436.362, 7.11, 3.6, 
  50.5, 89.22, 4.5, 71.45, 0.697}, {"KGZ", "Asia", "Kyrgyzstan", 
  "2020-10-27", 56738., 568., 546.857, 1136., 2., 3.286, 8696.557, 87.061, 
  83.82, 174.121, 0.307, 0.504, 1.17, "", "", "", "", "", "", "", "", "", "", 
  "", "", "", "", "", "", "", "", "", "", "", "", "", "", "", "", 55.09, 
  6.524191*^6, 32.333, 26.3, 4.489, 2.882, 3393.474, 1.4, 436.362, 7.11, 3.6, 
  50.5, 89.22, 4.5, 71.45, 0.697}, {"KGZ", "Asia", "Kyrgyzstan", 
  "2020-10-28", 57276., 538., 545.286, 1138., 2., 2.857, 8779.019, 82.462, 
  83.579, 174.428, 0.307, 0.438, 1.16, "", "", "", "", "", "", "", "", "", 
  "", "", "", "", "", "", "", "", "", "", "", "", "", "", "", "", "", 55.09, 
  6.524191*^6, 32.333, 26.3, 4.489, 2.882, 3393.474, 1.4, 436.362, 7.11, 3.6, 
  50.5, 89.22, 4.5, 71.45, 0.697}, {"KGZ", "Asia", "Kyrgyzstan", 
  "2020-10-29", 57798., 522., 541.714, 1139., 1., 2.429, 8859.029, 80.01, 
  83.032, 174.581, 0.153, 0.372, 1.15, "", "", "", "", "", "", "", "", "", 
  "", "", "", "", "", "", "", "", "", "", "", "", "", "", "", "", "", 55.09, 
  6.524191*^6, 32.333, 26.3, 4.489, 2.882, 3393.474, 1.4, 436.362, 7.11, 3.6, 
  50.5, 89.22, 4.5, 71.45, 0.697}, {"KGZ", "Asia", "Kyrgyzstan", 
  "2020-10-30", 58394., 596., 543.714, 1142., 3., 2.286, 8950.382, 91.352, 
  83.338, 175.041, 0.46, 0.35, 1.13, "", "", "", "", "", "", "", "", "", "", 
  "", "", "", "", "", "", "", "", "", "", "", "", "", "", "", "", 55.09, 
  6.524191*^6, 32.333, 26.3, 4.489, 2.882, 3393.474, 1.4, 436.362, 7.11, 3.6, 
  50.5, 89.22, 4.5, 71.45, 0.697}, {"KGZ", "Asia", "Kyrgyzstan", 
  "2020-10-31", 58878., 484., 533.429, 1144., 2., 2., 9024.567, 74.185, 
  81.762, 175.347, 0.307, 0.307, 1.12, "", "", "", "", "", "", "", "", "", 
  "", "", "", "", "", "", "", "", "", "", "", "", "", "", "", "", "", 55.09, 
  6.524191*^6, 32.333, 26.3, 4.489, 2.882, 3393.474, 1.4, 436.362, 7.11, 3.6, 
  50.5, 89.22, 4.5, 71.45, 0.697}, {"KGZ", "Asia", "Kyrgyzstan", 
  "2020-11-01", 58878., 0., 446.857, 1144., 0., 1.429, 9024.567, 0., 68.492, 
  175.347, 0., 0.219, 1.11, "", "", "", "", "", "", "", "", "", "", "", "", 
  "", "", "", "", "", "", "", "", "", "", "", "", "", "", 55.09, 6.524191*^6, 
  32.333, 26.3, 4.489, 2.882, 3393.474, 1.4, 436.362, 7.11, 3.6, 50.5, 89.22, 
  4.5, 71.45, 0.697}, {"KGZ", "Asia", "Kyrgyzstan", "2020-11-02", 59879., 
  1001., 529.857, 1155., 11., 3., 9177.996, 153.429, 81.214, 177.033, 1.686, 
  0.46, 1.11, "", "", "", "", "", "", "", "", "", "", "", "", "", "", "", "", 
  "", "", "", "", "", "", "", "", "", "", 55.09, 6.524191*^6, 32.333, 26.3, 
  4.489, 2.882, 3393.474, 1.4, 436.362, 7.11, 3.6, 50.5, 89.22, 4.5, 71.45, 
  0.697}, {"KGZ", "Asia", "Kyrgyzstan", "2020-11-03", 60774., 895., 576.571, 
  1163., 8., 3.857, 9315.178, 137.182, 88.374, 178.26, 1.226, 0.591, 1.1, "", 
  "", "", "", "", "", "", "", "", "", "", "", "", "", "", "", "", "", "", "", 
  "", "", "", "", "", "", 55.09, 6.524191*^6, 32.333, 26.3, 4.489, 2.882, 
  3393.474, 1.4, 436.362, 7.11, 3.6, 50.5, 89.22, 4.5, 71.45, 0.697}, 
 {"KGZ", "Asia", "Kyrgyzstan", "2020-11-04", 61309., 535., 576.143, 1167., 
  4., 4.143, 9397.18, 82.003, 88.309, 178.873, 0.613, 0.635, 1.08, "", "", 
  "", "", "", "", "", "", "", "", "", "", "", "", "", "", "", "", "", "", "", 
  "", "", "", "", "", 55.09, 6.524191*^6, 32.333, 26.3, 4.489, 2.882, 
  3393.474, 1.4, 436.362, 7.11, 3.6, 50.5, 89.22, 4.5, 71.45, 0.697}, 
 {"KGZ", "Asia", "Kyrgyzstan", "2020-11-05", 61309., 0., 501.571, 1167., 0., 
  4., 9397.18, 0., 76.879, 178.873, 0., 0.613, 1.07, "", "", "", "", "", "", 
  "", "", "", "", "", "", "", "", "", "", "", "", "", "", "", "", "", "", "", 
  "", 55.09, 6.524191*^6, 32.333, 26.3, 4.489, 2.882, 3393.474, 1.4, 436.362, 
  7.11, 3.6, 50.5, 89.22, 4.5, 71.45, 0.697}, {"KGZ", "Asia", "Kyrgyzstan", 
  "2020-11-06", 61748., 439., 479.143, 1170., 3., 4., 9464.468, 67.288, 
  73.441, 179.333, 0.46, 0.613, 1.06, "", "", "", "", "", "", "", "", "", "", 
  "", "", "", "", "", "", "", "", "", "", "", "", "", "", "", "", 55.09, 
  6.524191*^6, 32.333, 26.3, 4.489, 2.882, 3393.474, 1.4, 436.362, 7.11, 3.6, 
  50.5, 89.22, 4.5, 71.45, 0.697}, {"KGZ", "Asia", "Kyrgyzstan", 
  "2020-11-07", 62304., 556., 489.429, 1172., 2., 4., 9549.69, 85.221, 
  75.018, 179.639, 0.307, 0.613, 1.06, "", "", "", "", "", "", "", "", "", 
  "", "", "", "", "", "", "", "", "", "", "", "", "", "", "", "", "", 55.09, 
  6.524191*^6, 32.333, 26.3, 4.489, 2.882, 3393.474, 1.4, 436.362, 7.11, 3.6, 
  50.5, 89.22, 4.5, 71.45, 0.697}, {"KGZ", "Asia", "Kyrgyzstan", 
  "2020-11-08", 62819., 515., 563., 1177., 5., 4.714, 9628.627, 78.937, 
  86.294, 180.406, 0.766, 0.723, 1.05, "", "", "", "", "", "", "", "", "", 
  "", "", "", "", "", "", "", "", "", "", "", "", "", "", "", "", "", 55.09, 
  6.524191*^6, 32.333, 26.3, 4.489, 2.882, 3393.474, 1.4, 436.362, 7.11, 3.6, 
  50.5, 89.22, 4.5, 71.45, 0.697}, {"KGZ", "Asia", "Kyrgyzstan", 
  "2020-11-09", 63390., 571., 501.571, 1182., 5., 3.857, 9716.147, 87.52, 
  76.879, 181.172, 0.766, 0.591, 1.05, "", "", "", "", "", "", "", "", "", 
  "", "", "", "", "", "", "", "", "", "", "", "", "", "", "", "", "", 55.09, 
  6.524191*^6, 32.333, 26.3, 4.489, 2.882, 3393.474, 1.4, 436.362, 7.11, 3.6, 
  50.5, 89.22, 4.5, 71.45, 0.697}, {"KGZ", "Asia", "Kyrgyzstan", 
  "2020-11-10", 64360., 970., 512.286, 1188., 6., 3.571, 9864.825, 148.677, 
  78.521, 182.092, 0.92, 0.547, 1.04, "", "", "", "", "", "", "", "", "", "", 
  "", "", "", "", "", "", "", "", "", "", "", "", "", "", "", "", 55.09, 
  6.524191*^6, 32.333, 26.3, 4.489, 2.882, 3393.474, 1.4, 436.362, 7.11, 3.6, 
  50.5, 89.22, 4.5, 71.45, 0.697}, {"KGZ", "Asia", "Kyrgyzstan", 
  "2020-11-11", 64360., 0., 435.857, 1188., 0., 3., 9864.825, 0., 66.806, 
  182.092, 0., 0.46, 1.03, "", "", "", "", "", "", "", "", "", "", "", "", 
  "", "", "", "", "", "", "", "", "", "", "", "", "", "", 53.24, 6.524191*^6, 
  32.333, 26.3, 4.489, 2.882, 3393.474, 1.4, 436.362, 7.11, 3.6, 50.5, 89.22, 
  4.5, 71.45, 0.697}, {"KGZ", "Asia", "Kyrgyzstan", "2020-11-12", 64887., 
  527., 511.143, 1193., 5., 3.714, 9945.601, 80.776, 78.346, 182.858, 0.766, 
  0.569, 1.02, "", "", "", "", "", "", "", "", "", "", "", "", "", "", "", 
  "", "", "", "", "", "", "", "", "", "", "", 53.24, 6.524191*^6, 32.333, 
  26.3, 4.489, 2.882, 3393.474, 1.4, 436.362, 7.11, 3.6, 50.5, 89.22, 4.5, 
  71.45, 0.697}, {"KGZ", "Asia", "Kyrgyzstan", "2020-11-13", 65454., 567., 
  529.429, 1195., 2., 3.571, 10032.508, 86.907, 81.149, 183.164, 0.307, 
  0.547, 1.02, "", "", "", "", "", "", "", "", "", "", "", "", "", "", "", 
  "", "", "", "", "", "", "", "", "", "", "", 53.24, 6.524191*^6, 32.333, 
  26.3, 4.489, 2.882, 3393.474, 1.4, 436.362, 7.11, 3.6, 50.5, 89.22, 4.5, 
  71.45, 0.697}, {"KGZ", "Asia", "Kyrgyzstan", "2020-11-14", 65953., 499., 
  521.286, 1196., 1., 3.429, 10108.993, 76.485, 79.9, 183.318, 0.153, 0.526, 
  1.01, "", "", "", "", "", "", "", "", "", "", "", "", "", "", "", "", "", 
  "", "", "", "", "", "", "", "", "", 53.24, 6.524191*^6, 32.333, 26.3, 
  4.489, 2.882, 3393.474, 1.4, 436.362, 7.11, 3.6, 50.5, 89.22, 4.5, 71.45, 
  0.697}, {"KGZ", "Asia", "Kyrgyzstan", "2020-11-15", 66983., 1030., 594.857, 
  1203., 7., 3.714, 10266.867, 157.874, 91.177, 184.391, 1.073, 0.569, 1., 
  "", "", "", "", "", "", "", "", "", "", "", "", "", "", "", "", "", "", "", 
  "", "", "", "", "", "", "", 53.24, 6.524191*^6, 32.333, 26.3, 4.489, 2.882, 
  3393.474, 1.4, 436.362, 7.11, 3.6, 50.5, 89.22, 4.5, 71.45, 0.697}, 
 {"KGZ", "Asia", "Kyrgyzstan", "2020-11-16", 66983., 0., 513.286, 1203., 0., 
  3., 10266.867, 0., 78.674, 184.391, 0., 0.46, 0.99, "", "", "", "", "", "", 
  "", "", "", "", "", "", "", "", "", "", "", "", "", "", "", "", "", "", "", 
  "", 53.24, 6.524191*^6, 32.333, 26.3, 4.489, 2.882, 3393.474, 1.4, 436.362, 
  7.11, 3.6, 50.5, 89.22, 4.5, 71.45, 0.697}, {"KGZ", "Asia", "Kyrgyzstan", 
  "2020-11-17", 67469., 486., 444.143, 1207., 4., 2.714, 10341.359, 74.492, 
  68.076, 185.004, 0.613, 0.416, 0.98, "", "", "", "", "", "", "", "", "", 
  "", "", "", "", "", "", "", "", "", "", "", "", "", "", "", "", "", 53.24, 
  6.524191*^6, 32.333, 26.3, 4.489, 2.882, 3393.474, 1.4, 436.362, 7.11, 3.6, 
  50.5, 89.22, 4.5, 71.45, 0.697}, {"KGZ", "Asia", "Kyrgyzstan", 
  "2020-11-18", 67894., 425., 504.857, 1212., 5., 3.429, 10406.501, 65.142, 
  77.382, 185.77, 0.766, 0.526, 0.97, "", "", "", "", "", "", "", "", "", "", 
  "", "", "", "", "", "", "", "", "", "", "", "", "", "", "", "", 53.24, 
  6.524191*^6, 32.333, 26.3, 4.489, 2.882, 3393.474, 1.4, 436.362, 7.11, 3.6, 
  50.5, 89.22, 4.5, 71.45, 0.697}, {"KGZ", "Asia", "Kyrgyzstan", 
  "2020-11-19", 68316., 422., 489.857, 1217., 5., 3.429, 10471.183, 64.682, 
  75.083, 186.537, 0.766, 0.526, 0.97, "", "", "", "", "", "", "", "", "", 
  "", "", "", "", "", "", "", "", "", "", "", "", "", "", "", "", "", 53.24, 
  6.524191*^6, 32.333, 26.3, 4.489, 2.882, 3393.474, 1.4, 436.362, 7.11, 3.6, 
  50.5, 89.22, 4.5, 71.45, 0.697}, {"KGZ", "Asia", "Kyrgyzstan", 
  "2020-11-20", 68702., 386., 464., 1223., 6., 4., 10530.348, 59.164, 71.12, 
  187.456, 0.92, 0.613, 0.96, "", "", "", "", "", "", "", "", "", "", "", "", 
  "", "", "", "", "", "", "", "", "", "", "", "", "", "", 53.24, 6.524191*^6, 
  32.333, 26.3, 4.489, 2.882, 3393.474, 1.4, 436.362, 7.11, 3.6, 50.5, 89.22, 
  4.5, 71.45, 0.697}, {"KGZ", "Asia", "Kyrgyzstan", "2020-11-21", 69149., 
  447., 456.571, 1227., 4., 4.429, 10598.862, 68.514, 69.981, 188.069, 0.613, 
  0.679, 0.96, "", "", "", "", "", "", "", "", "", "", "", "", "", "", "", 
  "", "", "", "", "", "", "", "", "", "", "", 53.24, 6.524191*^6, 32.333, 
  26.3, 4.489, 2.882, 3393.474, 1.4, 436.362, 7.11, 3.6, 50.5, 89.22, 4.5, 
  71.45, 0.697}, {"KGZ", "Asia", "Kyrgyzstan", "2020-11-22", 69581., 432., 
  371.143, 1231., 4., 4., 10665.077, 66.215, 56.887, 188.682, 0.613, 0.613, 
  0.96, "", "", "", "", "", "", "", "", "", "", "", "", "", "", "", "", "", 
  "", "", "", "", "", "", "", "", "", 53.24, 6.524191*^6, 32.333, 26.3, 
  4.489, 2.882, 3393.474, 1.4, 436.362, 7.11, 3.6, 50.5, 89.22, 4.5, 71.45, 
  0.697}, {"KGZ", "Asia", "Kyrgyzstan", "2020-11-23", 69885., 304., 414.571, 
  1237., 6., 4.857, 10711.673, 46.596, 63.544, 189.602, 0.92, 0.744, 0.96, 
  "", "", "", "", "", "", "", "", "", "", "", "", "", "", "", "", "", "", "", 
  "", "", "", "", "", "", "", 53.24, 6.524191*^6, 32.333, 26.3, 4.489, 2.882, 
  3393.474, 1.4, 436.362, 7.11, 3.6, 50.5, 89.22, 4.5, 71.45, 0.697}, 
 {"KGZ", "Asia", "Kyrgyzstan", "2020-11-24", 70366., 481., 413.857, 1241., 
  4., 4.857, 10785.399, 73.726, 63.434, 190.215, 0.613, 0.744, 0.96, "", "", 
  "", "", "", "", "", "", "", "", "", "", "", "", "", "", "", "", "", "", "", 
  "", "", "", "", "", 53.24, 6.524191*^6, 32.333, 26.3, 4.489, 2.882, 
  3393.474, 1.4, 436.362, 7.11, 3.6, 50.5, 89.22, 4.5, 71.45, 0.697}, 
 {"KGZ", "Asia", "Kyrgyzstan", "2020-11-25", 71171., 805., 468.143, 1251., 
  10., 5.571, 10908.785, 123.387, 71.755, 191.748, 1.533, 0.854, 0.95, "", 
  "", "", "", "", "", "", "", "", "", "", "", "", "", "", "", "", "", "", "", 
  "", "", "", "", "", "", 53.24, 6.524191*^6, 32.333, 26.3, 4.489, 2.882, 
  3393.474, 1.4, 436.362, 7.11, 3.6, 50.5, 89.22, 4.5, 71.45, 0.697}, 
 {"KGZ", "Asia", "Kyrgyzstan", "2020-11-26", 71548., 377., 461.714, 1256., 
  5., 5.571, 10966.57, 57.785, 70.77, 192.514, 0.766, 0.854, 0.94, "", "", 
  "", "", "", "", "", "", "", "", "", "", "", "", "", "", "", "", "", "", "", 
  "", "", "", "", "", 50.46, 6.524191*^6, 32.333, 26.3, 4.489, 2.882, 
  3393.474, 1.4, 436.362, 7.11, 3.6, 50.5, 89.22, 4.5, 71.45, 0.697}, 
 {"KGZ", "Asia", "Kyrgyzstan", "2020-11-27", 71548., 0., 406.571, 1256., 0., 
  4.714, 10966.57, 0., 62.318, 192.514, 0., 0.723, 0.93, "", "", "", "", "", 
  "", "", "", "", "", "", "", "", "", "", "", "", "", "", "", "", "", "", "", 
  "", "", 50.46, 6.524191*^6, 32.333, 26.3, 4.489, 2.882, 3393.474, 1.4, 
  436.362, 7.11, 3.6, 50.5, 89.22, 4.5, 71.45, 0.697}, 
 {"KGZ", "Asia", "Kyrgyzstan", "2020-11-28", 71971., 423., 403.143, 1262., 
  6., 5., 11031.406, 64.836, 61.792, 193.434, 0.92, 0.766, 0.94, "", "", "", 
  "", "", "", "", "", "", "", "", "", "", "", "", "", "", "", "", "", "", "", 
  "", "", "", "", 50.46, 6.524191*^6, 32.333, 26.3, 4.489, 2.882, 3393.474, 
  1.4, 436.362, 7.11, 3.6, 50.5, 89.22, 4.5, 71.45, 0.697}, 
 {"KGZ", "Asia", "Kyrgyzstan", "2020-11-29", 72807., 836., 460.857, 1271., 
  9., 5.714, 11159.545, 128.138, 70.638, 194.813, 1.379, 0.876, 0.94, "", "", 
  "", "", "", "", "", "", "", "", "", "", "", "", "", "", "", "", "", "", "", 
  "", "", "", "", "", 50.46, 6.524191*^6, 32.333, 26.3, 4.489, 2.882, 
  3393.474, 1.4, 436.362, 7.11, 3.6, 50.5, 89.22, 4.5, 71.45, 0.697}, 
 {"KGZ", "Asia", "Kyrgyzstan", "2020-11-30", 73178., 371., 470.429, 1275., 
  4., 5.429, 11216.41, 56.865, 72.105, 195.427, 0.613, 0.832, 0.93, "", "", 
  "", "", "", "", "", "", "", "", "", "", "", "", "", "", "", "", "", "", "", 
  "", "", "", "", "", 50.46, 6.524191*^6, 32.333, 26.3, 4.489, 2.882, 
  3393.474, 1.4, 436.362, 7.11, 3.6, 50.5, 89.22, 4.5, 71.45, 0.697}, 
 {"KGZ", "Asia", "Kyrgyzstan", "2020-12-01", 73178., 0., 401.714, 1275., 0., 
  4.857, 11216.41, 0., 61.573, 195.427, 0., 0.744, 0.91, "", "", "", "", "", 
  "", "", "", "", "", "", "", "", "", "", "", "", "", "", "", "", "", "", "", 
  "", "", 48.61, 6.524191*^6, 32.333, 26.3, 4.489, 2.882, 3393.474, 1.4, 
  436.362, 7.11, 3.6, 50.5, 89.22, 4.5, 71.45, 0.697}, 
 {"KGZ", "Asia", "Kyrgyzstan", "2020-12-02", 73513., 335., 334.571, 1277., 
  2., 3.714, 11267.757, 51.347, 51.282, 195.733, 0.307, 0.569, 0.91, "", "", 
  "", "", "", "", "", "", "", "", "", "", "", "", "", "", "", "", "", "", "", 
  "", "", "", "", "", 48.61, 6.524191*^6, 32.333, 26.3, 4.489, 2.882, 
  3393.474, 1.4, 436.362, 7.11, 3.6, 50.5, 89.22, 4.5, 71.45, 0.697}, 
 {"KGZ", "Asia", "Kyrgyzstan", "2020-12-03", 73933., 420., 340.714, 1285., 
  8., 4.143, 11332.133, 64.376, 52.223, 196.959, 1.226, 0.635, 0.91, "", "", 
  "", "", "", "", "", "", "", "", "", "", "", "", "", "", "", "", "", "", "", 
  "", "", "", "", "", 48.61, 6.524191*^6, 32.333, 26.3, 4.489, 2.882, 
  3393.474, 1.4, 436.362, 7.11, 3.6, 50.5, 89.22, 4.5, 71.45, 0.697}, 
 {"KGZ", "Asia", "Kyrgyzstan", "2020-12-04", 74373., 440., 403.571, 1285., 
  0., 4.143, 11399.574, 67.441, 61.858, 196.959, 0., 0.635, 0.91, "", "", "", 
  "", "", "", "", "", "", "", "", "", "", "", "", "", "", "", "", "", "", "", 
  "", "", "", "", 48.61, 6.524191*^6, 32.333, 26.3, 4.489, 2.882, 3393.474, 
  1.4, 436.362, 7.11, 3.6, 50.5, 89.22, 4.5, 71.45, 0.697}, 
 {"KGZ", "Asia", "Kyrgyzstan", "2020-12-05", 74774., 401., 400.429, 1290., 
  5., 4., 11461.038, 61.464, 61.376, 197.726, 0.766, 0.613, 0.91, "", "", "", 
  "", "", "", "", "", "", "", "", "", "", "", "", "", "", "", "", "", "", "", 
  "", "", "", "", 48.61, 6.524191*^6, 32.333, 26.3, 4.489, 2.882, 3393.474, 
  1.4, 436.362, 7.11, 3.6, 50.5, 89.22, 4.5, 71.45, 0.697}, 
 {"KGZ", "Asia", "Kyrgyzstan", "2020-12-06", 75395., 621., 369.714, 1297., 
  7., 3.714, 11556.222, 95.184, 56.668, 198.799, 1.073, 0.569, 0.9, "", "", 
  "", "", "", "", "", "", "", "", "", "", "", "", "", "", "", "", "", "", "", 
  "", "", "", "", "", 48.61, 6.524191*^6, 32.333, 26.3, 4.489, 2.882, 
  3393.474, 1.4, 436.362, 7.11, 3.6, 50.5, 89.22, 4.5, 71.45, 0.697}, 
 {"KGZ", "Asia", "Kyrgyzstan", "2020-12-07", 75395., 0., 316.714, 1297., 0., 
  3.143, 11556.222, 0., 48.545, 198.799, 0., 0.482, 0.89, "", "", "", "", "", 
  "", "", "", "", "", "", "", "", "", "", "", "", "", "", "", "", "", "", "", 
  "", "", 48.61, 6.524191*^6, 32.333, 26.3, 4.489, 2.882, 3393.474, 1.4, 
  436.362, 7.11, 3.6, 50.5, 89.22, 4.5, 71.45, 0.697}, 
 {"KGZ", "Asia", "Kyrgyzstan", "2020-12-08", 75690., 295., 358.857, 1301., 
  4., 3.714, 11601.438, 45.216, 55.004, 199.412, 0.613, 0.569, 0.89, "", "", 
  "", "", "", "", "", "", "", "", "", "", "", "", "", "", "", "", "", "", "", 
  "", "", "", "", "", 48.61, 6.524191*^6, 32.333, 26.3, 4.489, 2.882, 
  3393.474, 1.4, 436.362, 7.11, 3.6, 50.5, 89.22, 4.5, 71.45, 0.697}, 
 {"KGZ", "Asia", "Kyrgyzstan", "2020-12-09", 76012., 322., 357., 1306., 5., 
  4.143, 11650.793, 49.355, 54.719, 200.178, 0.766, 0.635, 0.89, "", "", "", 
  "", "", "", "", "", "", "", "", "", "", "", "", "", "", "", "", "", "", "", 
  "", "", "", "", 48.61, 6.524191*^6, 32.333, 26.3, 4.489, 2.882, 3393.474, 
  1.4, 436.362, 7.11, 3.6, 50.5, 89.22, 4.5, 71.45, 0.697}, 
 {"KGZ", "Asia", "Kyrgyzstan", "2020-12-10", 76391., 379., 351.143, 1306., 
  0., 3., 11708.885, 58.091, 53.822, 200.178, 0., 0.46, 0.89, "", "", "", "", 
  "", "", "", "", "", "", "", "", "", "", "", "", "", "", "", "", "", "", "", 
  "", "", "", 50.46, 6.524191*^6, 32.333, 26.3, 4.489, 2.882, 3393.474, 1.4, 
  436.362, 7.11, 3.6, 50.5, 89.22, 4.5, 71.45, 0.697}, 
 {"KGZ", "Asia", "Kyrgyzstan", "2020-12-11", 77059., 668., 383.714, 1307., 
  1., 3.143, 11811.273, 102.388, 58.814, 200.331, 0.153, 0.482, 0.88, "", "", 
  "", "", "", "", "", "", "", "", "", "", "", "", "", "", "", "", "", "", "", 
  "", "", "", "", "", 49.07, 6.524191*^6, 32.333, 26.3, 4.489, 2.882, 
  3393.474, 1.4, 436.362, 7.11, 3.6, 50.5, 89.22, 4.5, 71.45, 0.697}, 
 {"KGZ", "Asia", "Kyrgyzstan", "2020-12-12", 77059., 0., 326.429, 1307., 0., 
  2.429, 11811.273, 0., 50.034, 200.331, 0., 0.372, 0.87, "", "", "", "", "", 
  "", "", "", "", "", "", "", "", "", "", "", "", "", "", "", "", "", "", "", 
  "", "", 49.07, 6.524191*^6, 32.333, 26.3, 4.489, 2.882, 3393.474, 1.4, 
  436.362, 7.11, 3.6, 50.5, 89.22, 4.5, 71.45, 0.697}, 
 {"KGZ", "Asia", "Kyrgyzstan", "2020-12-13", 77356., 297., 280.143, 1312., 
  5., 2.143, 11856.796, 45.523, 42.939, 201.098, 0.766, 0.328, 0.86, "", "", 
  "", "", "", "", "", "", "", "", "", "", "", "", "", "", "", "", "", "", "", 
  "", "", "", "", "", 49.07, 6.524191*^6, 32.333, 26.3, 4.489, 2.882, 
  3393.474, 1.4, 436.362, 7.11, 3.6, 50.5, 89.22, 4.5, 71.45, 0.697}, 
 {"KGZ", "Asia", "Kyrgyzstan", "2020-12-14", 77674., 318., 325.571, 1312., 
  0., 2.143, 11905.537, 48.742, 49.902, 201.098, 0., 0.328, 0.86, "", "", "", 
  "", "", "", "", "", "", "", "", "", "", "", "", "", "", "", "", "", "", "", 
  "", "", "", "", 49.07, 6.524191*^6, 32.333, 26.3, 4.489, 2.882, 3393.474, 
  1.4, 436.362, 7.11, 3.6, 50.5, 89.22, 4.5, 71.45, 0.697}, 
 {"KGZ", "Asia", "Kyrgyzstan", "2020-12-15", 78151., 477., 351.571, 1317., 
  5., 2.286, 11978.65, 73.113, 53.887, 201.864, 0.766, 0.35, 0.85, "", "", 
  "", "", "", "", "", "", "", "", "", "", "", "", "", "", "", "", "", "", "", 
  "", "", "", "", "", 49.07, 6.524191*^6, 32.333, 26.3, 4.489, 2.882, 
  3393.474, 1.4, 436.362, 7.11, 3.6, 50.5, 89.22, 4.5, 71.45, 0.697}, 
 {"KGZ", "Asia", "Kyrgyzstan", "2020-12-16", 78151., 0., 305.571, 1317., 0., 
  1.571, 11978.65, 0., 46.837, 201.864, 0., 0.241, 0.84, "", "", "", "", "", 
  "", "", "", "", "", "", "", "", "", "", "", "", "", "", "", "", "", "", "", 
  "", "", 49.07, 6.524191*^6, 32.333, 26.3, 4.489, 2.882, 3393.474, 1.4, 
  436.362, 7.11, 3.6, 50.5, 89.22, 4.5, 71.45, 0.697}, 
 {"KGZ", "Asia", "Kyrgyzstan", "2020-12-17", 78415., 264., 289.143, 1321., 
  4., 2.143, 12019.115, 40.465, 44.319, 202.477, 0.613, 0.328, 0.83, "", "", 
  "", "", "", "", "", "", "", "", "", "", "", "", "", "", "", "", "", "", "", 
  "", "", "", "", "", 49.07, 6.524191*^6, 32.333, 26.3, 4.489, 2.882, 
  3393.474, 1.4, 436.362, 7.11, 3.6, 50.5, 89.22, 4.5, 71.45, 0.697}, 
 {"KGZ", "Asia", "Kyrgyzstan", "2020-12-18", 78679., 264., 231.429, 1324., 
  3., 2.429, 12059.579, 40.465, 35.472, 202.937, 0.46, 0.372, 0.83, "", "", 
  "", "", "", "", "", "", "", "", "", "", "", "", "", "", "", "", "", "", "", 
  "", "", "", "", "", 49.07, 6.524191*^6, 32.333, 26.3, 4.489, 2.882, 
  3393.474, 1.4, 436.362, 7.11, 3.6, 50.5, 89.22, 4.5, 71.45, 0.697}, 
 {"KGZ", "Asia", "Kyrgyzstan", "2020-12-19", 78911., 232., 264.571, 1328., 
  4., 3., 12095.139, 35.56, 40.552, 203.55, 0.613, 0.46, 0.82, "", "", "", 
  "", "", "", "", "", "", "", "", "", "", "", "", "", "", "", "", "", "", "", 
  "", "", "", "", 49.07, 6.524191*^6, 32.333, 26.3, 4.489, 2.882, 3393.474, 
  1.4, 436.362, 7.11, 3.6, 50.5, 89.22, 4.5, 71.45, 0.697}, 
 {"KGZ", "Asia", "Kyrgyzstan", "2020-12-20", 79254., 343., 271.143, 1331., 
  3., 2.714, 12147.713, 52.574, 41.56, 204.01, 0.46, 0.416, 0.82, "", "", "", 
  "", "", "", "", "", "", "", "", "", "", "", "", "", "", "", "", "", "", "", 
  "", "", "", "", 49.07, 6.524191*^6, 32.333, 26.3, 4.489, 2.882, 3393.474, 
  1.4, 436.362, 7.11, 3.6, 50.5, 89.22, 4.5, 71.45, 0.697}, 
 {"KGZ", "Asia", "Kyrgyzstan", "2020-12-21", 79254., 0., 225.714, 1331., 0., 
  2.714, 12147.713, 0., 34.597, 204.01, 0., 0.416, 0.81, "", "", "", "", "", 
  "", "", "", "", "", "", "", "", "", "", "", "", "", "", "", "", "", "", "", 
  "", "", 49.07, 6.524191*^6, 32.333, 26.3, 4.489, 2.882, 3393.474, 1.4, 
  436.362, 7.11, 3.6, 50.5, 89.22, 4.5, 71.45, 0.697}, 
 {"KGZ", "Asia", "Kyrgyzstan", "2020-12-22", 79429., 175., 182.571, 1335., 
  4., 2.571, 12174.536, 26.823, 27.984, 204.623, 0.613, 0.394, 0.81, "", "", 
  "", "", "", "", "", "", "", "", "", "", "", "", "", "", "", "", "", "", "", 
  "", "", "", "", "", 49.07, 6.524191*^6, 32.333, 26.3, 4.489, 2.882, 
  3393.474, 1.4, 436.362, 7.11, 3.6, 50.5, 89.22, 4.5, 71.45, 0.697}, 
 {"KGZ", "Asia", "Kyrgyzstan", "2020-12-23", 79659., 230., 215.429, 1337., 
  2., 2.857, 12209.79, 35.253, 33.02, 204.93, 0.307, 0.438, 0.81, "", "", "", 
  "", "", "", "", "", "", "", "", "", "", "", "", "", "", "", "", "", "", "", 
  "", "", "", "", 49.07, 6.524191*^6, 32.333, 26.3, 4.489, 2.882, 3393.474, 
  1.4, 436.362, 7.11, 3.6, 50.5, 89.22, 4.5, 71.45, 0.697}, 
 {"KGZ", "Asia", "Kyrgyzstan", "2020-12-24", 79845., 186., 204.286, 1340., 
  3., 2.714, 12238.299, 28.509, 31.312, 205.389, 0.46, 0.416, 0.81, "", "", 
  "", "", "", "", "", "", "", "", "", "", "", "", "", "", "", "", "", "", "", 
  "", "", "", "", "", 49.07, 6.524191*^6, 32.333, 26.3, 4.489, 2.882, 
  3393.474, 1.4, 436.362, 7.11, 3.6, 50.5, 89.22, 4.5, 71.45, 0.697}, 
 {"KGZ", "Asia", "Kyrgyzstan", "2020-12-25", 80025., 180., 192.286, 1340., 
  0., 2.286, 12265.889, 27.59, 29.473, 205.389, 0., 0.35, 0.81, "", "", "", 
  "", "", "", "", "", "", "", "", "", "", "", "", "", "", "", "", "", "", "", 
  "", "", "", "", 49.07, 6.524191*^6, 32.333, 26.3, 4.489, 2.882, 3393.474, 
  1.4, 436.362, 7.11, 3.6, 50.5, 89.22, 4.5, 71.45, 0.697}, 
 {"KGZ", "Asia", "Kyrgyzstan", "2020-12-26", 80182., 157., 181.571, 1344., 
  4., 2.286, 12289.953, 24.064, 27.83, 206.003, 0.613, 0.35, 0.81, "", "", 
  "", "", "", "", "", "", "", "", "", "", "", "", "", "", "", "", "", "", "", 
  "", "", "", "", "", 49.07, 6.524191*^6, 32.333, 26.3, 4.489, 2.882, 
  3393.474, 1.4, 436.362, 7.11, 3.6, 50.5, 89.22, 4.5, 71.45, 0.697}, 
 {"KGZ", "Asia", "Kyrgyzstan", "2020-12-27", 80373., 191., 159.857, 1348., 
  4., 2.429, 12319.229, 29.276, 24.502, 206.616, 0.613, 0.372, 0.81, "", "", 
  "", "", "", "", "", "", "", "", "", "", "", "", "", "", "", "", "", "", "", 
  "", "", "", "", "", 49.07, 6.524191*^6, 32.333, 26.3, 4.489, 2.882, 
  3393.474, 1.4, 436.362, 7.11, 3.6, 50.5, 89.22, 4.5, 71.45, 0.697}, 
 {"KGZ", "Asia", "Kyrgyzstan", "2020-12-28", 80535., 162., 183., 1349., 1., 
  2.571, 12344.059, 24.831, 28.049, 206.769, 0.153, 0.394, 0.82, "", "", "", 
  "", "", "", "", "", "", "", "", "", "", "", "", "", "", "", "", "", "", "", 
  "", "", "", "", 49.07, 6.524191*^6, 32.333, 26.3, 4.489, 2.882, 3393.474, 
  1.4, 436.362, 7.11, 3.6, 50.5, 89.22, 4.5, 71.45, 0.697}, 
 {"KGZ", "Asia", "Kyrgyzstan", "2020-12-29", 80654., 119., 175., 1353., 4., 
  2.571, 12362.299, 18.24, 26.823, 207.382, 0.613, 0.394, 0.81, "", "", "", 
  "", "", "", "", "", "", "", "", "", "", "", "", "", "", "", "", "", "", "", 
  "", "", "", "", 49.07, 6.524191*^6, 32.333, 26.3, 4.489, 2.882, 3393.474, 
  1.4, 436.362, 7.11, 3.6, 50.5, 89.22, 4.5, 71.45, 0.697}, 
 {"KGZ", "Asia", "Kyrgyzstan", "2020-12-30", 80843., 189., 169.143, 1354., 
  1., 2.429, 12391.268, 28.969, 25.925, 207.535, 0.153, 0.372, 0.82, "", "", 
  "", "", "", "", "", "", "", "", "", "", "", "", "", "", "", "", "", "", "", 
  "", "", "", "", "", 49.07, 6.524191*^6, 32.333, 26.3, 4.489, 2.882, 
  3393.474, 1.4, 436.362, 7.11, 3.6, 50.5, 89.22, 4.5, 71.45, 0.697}, 
 {"KGZ", "Asia", "Kyrgyzstan", "2020-12-31", 81034., 191., 169.857, 1355., 
  1., 2.143, 12420.544, 29.276, 26.035, 207.689, 0.153, 0.328, 0.82, "", "", 
  "", "", "", "", "", "", "", "", "", "", "", "", "", "", "", "", "", "", "", 
  "", "", "", "", "", 40.74, 6.524191*^6, 32.333, 26.3, 4.489, 2.882, 
  3393.474, 1.4, 436.362, 7.11, 3.6, 50.5, 89.22, 4.5, 71.45, 0.697}, 
 {"KGZ", "Asia", "Kyrgyzstan", "2021-01-01", 81156., 122., 161.571, 1356., 
  1., 2.286, 12439.243, 18.7, 24.765, 207.842, 0.153, 0.35, 0.82, "", "", "", 
  "", "", "", "", "", "", "", "", "", "", "", "", "", "", "", "", "", "", "", 
  "", "", "", "", 40.74, 6.524191*^6, 32.333, 26.3, 4.489, 2.882, 3393.474, 
  1.4, 436.362, 7.11, 3.6, 50.5, 89.22, 4.5, 71.45, 0.697}, 
 {"KGZ", "Asia", "Kyrgyzstan", "2021-01-02", 81214., 58., 147.429, 1358., 2., 
  2., 12448.133, 8.89, 22.597, 208.148, 0.307, 0.307, 0.82, "", "", "", "", 
  "", "", "", "", "", "", "", "", "", "", "", "", "", "", "", "", "", "", "", 
  "", "", "", 40.74, 6.524191*^6, 32.333, 26.3, 4.489, 2.882, 3393.474, 1.4, 
  436.362, 7.11, 3.6, 50.5, 89.22, 4.5, 71.45, 0.697}, 
 {"KGZ", "Asia", "Kyrgyzstan", "2021-01-03", 81388., 174., 145., 1360., 2., 
  1.714, 12474.803, 26.67, 22.225, 208.455, 0.307, 0.263, 0.83, "", "", "", 
  "", "", "", "", "", "", "", "", "", "", "", "", "", "", "", "", "", "", "", 
  "", "", "", "", 40.74, 6.524191*^6, 32.333, 26.3, 4.489, 2.882, 3393.474, 
  1.4, 436.362, 7.11, 3.6, 50.5, 89.22, 4.5, 71.45, 0.697}, 
 {"KGZ", "Asia", "Kyrgyzstan", "2021-01-04", 81388., 0., 121.857, 1360., 0., 
  1.571, 12474.803, 0., 18.678, 208.455, 0., 0.241, 0.83, "", "", "", "", "", 
  "", "", "", "", "", "", "", "", "", "", "", "", "", "", "", "", "", "", "", 
  "", "", 41.67, 6.524191*^6, 32.333, 26.3, 4.489, 2.882, 3393.474, 1.4, 
  436.362, 7.11, 3.6, 50.5, 89.22, 4.5, 71.45, 0.697}, 
 {"KGZ", "Asia", "Kyrgyzstan", "2021-01-05", 81512., 124., 122.571, 1360., 
  0., 1., 12493.81, 19.006, 18.787, 208.455, 0., 0.153, 0.85, "", "", "", "", 
  "", "", "", "", "", "", "", "", "", "", "", "", "", "", "", "", "", "", "", 
  "", "", "", 41.67, 6.524191*^6, 32.333, 26.3, 4.489, 2.882, 3393.474, 1.4, 
  436.362, 7.11, 3.6, 50.5, 89.22, 4.5, 71.45, 0.697}, 
 {"KGZ", "Asia", "Kyrgyzstan", "2021-01-06", 81656., 144., 116.143, 1361., 
  1., 1., 12515.881, 22.072, 17.802, 208.608, 0.153, 0.153, 0.86, "", "", "", 
  "", "", "", "", "", "", "", "", "", "", "", "", "", "", "", "", "", "", "", 
  "", "", "", "", 41.67, 6.524191*^6, 32.333, 26.3, 4.489, 2.882, 3393.474, 
  1.4, 436.362, 7.11, 3.6, 50.5, 89.22, 4.5, 71.45, 0.697}, 
 {"KGZ", "Asia", "Kyrgyzstan", "2021-01-07", 81826., 170., 113.143, 1363., 
  2., 1.143, 12541.938, 26.057, 17.342, 208.915, 0.307, 0.175, 0.87, "", "", 
  "", "", "", "", "", "", "", "", "", "", "", "", "", "", "", "", "", "", "", 
  "", "", "", "", "", 41.67, 6.524191*^6, 32.333, 26.3, 4.489, 2.882, 
  3393.474, 1.4, 436.362, 7.11, 3.6, 50.5, 89.22, 4.5, 71.45, 0.697}, 
 {"KGZ", "Asia", "Kyrgyzstan", "2021-01-08", 81991., 165., 119.286, 1365., 
  2., 1.286, 12567.229, 25.29, 18.284, 209.221, 0.307, 0.197, 0.88, "", "", 
  "", "", "", "", "", "", "", "", "", "", "", "", "", "", "", "", "", "", "", 
  "", "", "", "", "", 41.67, 6.524191*^6, 32.333, 26.3, 4.489, 2.882, 
  3393.474, 1.4, 436.362, 7.11, 3.6, 50.5, 89.22, 4.5, 71.45, 0.697}, 
 {"KGZ", "Asia", "Kyrgyzstan", "2021-01-09", 82138., 147., 132., 1367., 2., 
  1.286, 12589.76, 22.532, 20.232, 209.528, 0.307, 0.197, 0.88, "", "", "", 
  "", "", "", "", "", "", "", "", "", "", "", "", "", "", "", "", "", "", "", 
  "", "", "", "", 41.67, 6.524191*^6, 32.333, 26.3, 4.489, 2.882, 3393.474, 
  1.4, 436.362, 7.11, 3.6, 50.5, 89.22, 4.5, 71.45, 0.697}, 
 {"KGZ", "Asia", "Kyrgyzstan", "2021-01-10", 82273., 135., 126.429, 1369., 
  2., 1.286, 12610.452, 20.692, 19.378, 209.834, 0.307, 0.197, 0.89, "", "", 
  "", "", "", "", "", "", "", "", "", "", "", "", "", "", "", "", "", "", "", 
  "", "", "", "", "", 41.67, 6.524191*^6, 32.333, 26.3, 4.489, 2.882, 
  3393.474, 1.4, 436.362, 7.11, 3.6, 50.5, 89.22, 4.5, 71.45, 0.697}, 
 {"KGZ", "Asia", "Kyrgyzstan", "2021-01-11", 82380., 107., 141.714, 1371., 
  2., 1.571, 12626.853, 16.401, 21.721, 210.141, 0.307, 0.241, 0.89, "", "", 
  "", "", "", "", "", "", "", "", "", "", "", "", "", "", "", "", "", "", "", 
  "", "", "", "", "", 41.67, 6.524191*^6, 32.333, 26.3, 4.489, 2.882, 
  3393.474, 1.4, 436.362, 7.11, 3.6, 50.5, 89.22, 4.5, 71.45, 0.697}, 
 {"KGZ", "Asia", "Kyrgyzstan", "2021-01-12", 82587., 207., 153.571, 1375., 
  4., 2.143, 12658.581, 31.728, 23.539, 210.754, 0.613, 0.328, 0.89, "", "", 
  "", "", "", "", "", "", "", "", "", "", "", "", "", "", "", "", "", "", "", 
  "", "", "", "", "", 41.67, 6.524191*^6, 32.333, 26.3, 4.489, 2.882, 
  3393.474, 1.4, 436.362, 7.11, 3.6, 50.5, 89.22, 4.5, 71.45, 0.697}, 
 {"KGZ", "Asia", "Kyrgyzstan", "2021-01-13", 82587., 0., 133., 1375., 0., 2., 
  12658.581, 0., 20.386, 210.754, 0., 0.307, 0.89, "", "", "", "", "", "", 
  "", "", "", "", "", "", "", "", "", "", "", "", "", "", "", "", "", "", "", 
  "", 41.67, 6.524191*^6, 32.333, 26.3, 4.489, 2.882, 3393.474, 1.4, 436.362, 
  7.11, 3.6, 50.5, 89.22, 4.5, 71.45, 0.697}, {"KGZ", "Asia", "Kyrgyzstan", 
  "2021-01-14", 82723., 136., 128.143, 1378., 3., 2.143, 12679.426, 20.845, 
  19.641, 211.214, 0.46, 0.328, 0.9, "", "", "", "", "", "", "", "", "", "", 
  "", "", "", "", "", "", "", "", "", "", "", "", "", "", "", "", 41.67, 
  6.524191*^6, 32.333, 26.3, 4.489, 2.882, 3393.474, 1.4, 436.362, 7.11, 3.6, 
  50.5, 89.22, 4.5, 71.45, 0.697}, {"KGZ", "Asia", "Kyrgyzstan", 
  "2021-01-15", 82986., 263., 142.143, 1382., 4., 2.429, 12719.738, 40.312, 
  21.787, 211.827, 0.613, 0.372, 0.9, "", "", "", "", "", "", "", "", "", "", 
  "", "", "", "", "", "", "", "", "", "", "", "", "", "", "", "", 41.67, 
  6.524191*^6, 32.333, 26.3, 4.489, 2.882, 3393.474, 1.4, 436.362, 7.11, 3.6, 
  50.5, 89.22, 4.5, 71.45, 0.697}, {"KGZ", "Asia", "Kyrgyzstan", 
  "2021-01-16", 83109., 123., 138.714, 1384., 2., 2.429, 12738.591, 18.853, 
  21.262, 212.134, 0.307, 0.372, 0.9, "", "", "", "", "", "", "", "", "", "", 
  "", "", "", "", "", "", "", "", "", "", "", "", "", "", "", "", 41.67, 
  6.524191*^6, 32.333, 26.3, 4.489, 2.882, 3393.474, 1.4, 436.362, 7.11, 3.6, 
  50.5, 89.22, 4.5, 71.45, 0.697}, {"KGZ", "Asia", "Kyrgyzstan", 
  "2021-01-17", 83178., 69., 129.286, 1387., 3., 2.571, 12749.167, 10.576, 
  19.816, 212.593, 0.46, 0.394, 0.89, "", "", "", "", "", "", "", "", "", "", 
  "", "", "", "", "", "", "", "", "", "", "", "", "", "", "", "", 41.67, 
  6.524191*^6, 32.333, 26.3, 4.489, 2.882, 3393.474, 1.4, 436.362, 7.11, 3.6, 
  50.5, 89.22, 4.5, 71.45, 0.697}, {"KGZ", "Asia", "Kyrgyzstan", 
  "2021-01-18", 83178., 0., 114., 1387., 0., 2.286, 12749.167, 0., 17.473, 
  212.593, 0., 0.35, 0.89, "", "", "", "", "", "", "", "", "", "", "", "", 
  "", "", "", "", "", "", "", "", "", "", "", "", "", "", 41.67, 6.524191*^6, 
  32.333, 26.3, 4.489, 2.882, 3393.474, 1.4, 436.362, 7.11, 3.6, 50.5, 89.22, 
  4.5, 71.45, 0.697}, {"KGZ", "Asia", "Kyrgyzstan", "2021-01-19", 83430., 
  252., 120.429, 1392., 5., 2.429, 12787.792, 38.625, 18.459, 213.36, 0.766, 
  0.372, 0.9, "", "", "", "", "", "", "", "", "", "", "", "", "", "", "", "", 
  "", "", "", "", "", "", "", "", "", "", 41.67, 6.524191*^6, 32.333, 26.3, 
  4.489, 2.882, 3393.474, 1.4, 436.362, 7.11, 3.6, 50.5, 89.22, 4.5, 71.45, 
  0.697}, {"KGZ", "Asia", "Kyrgyzstan", "2021-01-20", 83430., 0., 120.429, 
  1392., 0., 2.429, 12787.792, 0., 18.459, 213.36, 0., 0.372, 0.89, "", "", 
  "", "", "", "", "", "", "", "", "", "", "", "", "", "", "", "", "", "", "", 
  "", "", "", "", "", 41.67, 6.524191*^6, 32.333, 26.3, 4.489, 2.882, 
  3393.474, 1.4, 436.362, 7.11, 3.6, 50.5, 89.22, 4.5, 71.45, 0.697}, 
 {"KGZ", "Asia", "Kyrgyzstan", "2021-01-21", 83585., 155., 123.143, 1394., 
  2., 2.286, 12811.55, 23.758, 18.875, 213.666, 0.307, 0.35, 0.9, "", "", "", 
  "", "", "", "", "", "", "", "", "", "", "", "", "", "", "", "", "", "", "", 
  "", "", "", "", 41.67, 6.524191*^6, 32.333, 26.3, 4.489, 2.882, 3393.474, 
  1.4, 436.362, 7.11, 3.6, 50.5, 89.22, 4.5, 71.45, 0.697}, 
 {"KGZ", "Asia", "Kyrgyzstan", "2021-01-22", 83796., 211., 115.714, 1398., 
  4., 2.286, 12843.891, 32.341, 17.736, 214.279, 0.613, 0.35, 0.9, "", "", 
  "", "", "", "", "", "", "", "", "", "", "", "", "", "", "", "", "", "", "", 
  "", "", "", "", "", 41.67, 6.524191*^6, 32.333, 26.3, 4.489, 2.882, 
  3393.474, 1.4, 436.362, 7.11, 3.6, 50.5, 89.22, 4.5, 71.45, 0.697}, 
 {"KGZ", "Asia", "Kyrgyzstan", "2021-01-23", 83796., 0., 98.143, 1398., 0., 
  2., 12843.891, 0., 15.043, 214.279, 0., 0.307, 0.89, "", "", "", "", "", 
  "", "", "", "", "", "", "", "", "", "", "", "", "", "", "", "", "", "", "", 
  "", "", 41.67, 6.524191*^6, 32.333, 26.3, 4.489, 2.882, 3393.474, 1.4, 
  436.362, 7.11, 3.6, 50.5, 89.22, 4.5, 71.45, 0.697}, 
 {"KGZ", "Asia", "Kyrgyzstan", "2021-01-24", 83900., 104., 103.143, 1400., 
  2., 1.857, 12859.832, 15.941, 15.809, 214.586, 0.307, 0.285, 0.89, "", "", 
  "", "", "", "", "", "", "", "", "", "", "", "", "", "", "", "", "", "", "", 
  "", "", "", "", "", 41.67, 6.524191*^6, 32.333, 26.3, 4.489, 2.882, 
  3393.474, 1.4, 436.362, 7.11, 3.6, 50.5, 89.22, 4.5, 71.45, 0.697}, 
 {"KGZ", "Asia", "Kyrgyzstan", "2021-01-25", 84068., 168., 127.143, 1402., 
  2., 2.143, 12885.582, 25.75, 19.488, 214.893, 0.307, 0.328, 0.89, "", "", 
  "", "", "", "", "", "", "", "", "", "", "", "", "", "", "", "", "", "", "", 
  "", "", "", "", "", 41.67, 6.524191*^6, 32.333, 26.3, 4.489, 2.882, 
  3393.474, 1.4, 436.362, 7.11, 3.6, 50.5, 89.22, 4.5, 71.45, 0.697}, 
 {"KGZ", "Asia", "Kyrgyzstan", "2021-01-26", 84175., 107., 106.429, 1405., 
  3., 1.857, 12901.983, 16.401, 16.313, 215.352, 0.46, 0.285, 0.88, "", "", 
  "", "", "", "", "", "", "", "", "", "", "", "", "", "", "", "", "", "", "", 
  "", "", "", "", "", 41.67, 6.524191*^6, 32.333, 26.3, 4.489, 2.882, 
  3393.474, 1.4, 436.362, 7.11, 3.6, 50.5, 89.22, 4.5, 71.45, 0.697}, 
 {"KGZ", "Asia", "Kyrgyzstan", "2021-01-27", 84303., 128., 124.714, 1408., 
  3., 2.286, 12921.602, 19.619, 19.116, 215.812, 0.46, 0.35, 0.87, "", "", 
  "", "", "", "", "", "", "", "", "", "", "", "", "", "", "", "", "", "", "", 
  "", "", "", "", "", 41.67, 6.524191*^6, 32.333, 26.3, 4.489, 2.882, 
  3393.474, 1.4, 436.362, 7.11, 3.6, 50.5, 89.22, 4.5, 71.45, 0.697}, 
 {"KGZ", "Asia", "Kyrgyzstan", "2021-01-28", 84303., 0., 102.571, 1408., 0., 
  2., 12921.602, 0., 15.722, 215.812, 0., 0.307, 0.86, "", "", "", "", "", 
  "", "", "", "", "", "", "", "", "", "", "", "", "", "", "", "", "", "", "", 
  "", "", 41.67, 6.524191*^6, 32.333, 26.3, 4.489, 2.882, 3393.474, 1.4, 
  436.362, 7.11, 3.6, 50.5, 89.22, 4.5, 71.45, 0.697}, 
 {"KGZ", "Asia", "Kyrgyzstan", "2021-01-29", 84377., 74., 83., 1409., 1., 
  1.571, 12932.944, 11.342, 12.722, 215.965, 0.153, 0.241, 0.86, "", "", "", 
  "", "", "", "", "", "", "", "", "", "", "", "", "", "", "", "", "", "", "", 
  "", "", "", "", 41.67, 6.524191*^6, 32.333, 26.3, 4.489, 2.882, 3393.474, 
  1.4, 436.362, 7.11, 3.6, 50.5, 89.22, 4.5, 71.45, 0.697}, 
 {"KGZ", "Asia", "Kyrgyzstan", "2021-01-30", 84529., 152., 104.714, 1412., 
  3., 2., 12956.242, 23.298, 16.05, 216.425, 0.46, 0.307, 0.87, "", "", "", 
  "", "", "", "", "", "", "", "", "", "", "", "", "", "", "", "", "", "", "", 
  "", "", "", "", 41.67, 6.524191*^6, 32.333, 26.3, 4.489, 2.882, 3393.474, 
  1.4, 436.362, 7.11, 3.6, 50.5, 89.22, 4.5, 71.45, 0.697}, 
 {"KGZ", "Asia", "Kyrgyzstan", "2021-01-31", 84588., 59., 98.286, 1412., 0., 
  1.714, 12965.286, 9.043, 15.065, 216.425, 0., 0.263, 0.86, "", "", "", "", 
  "", "", "", "", "", "", "", "", "", "", "", "", "", "", "", "", "", "", "", 
  "", "", "", 41.67, 6.524191*^6, 32.333, 26.3, 4.489, 2.882, 3393.474, 1.4, 
  436.362, 7.11, 3.6, 50.5, 89.22, 4.5, 71.45, 0.697}, 
 {"KGZ", "Asia", "Kyrgyzstan", "2021-02-01", 84588., 0., 74.286, 1412., 0., 
  1.429, 12965.286, 0., 11.386, 216.425, 0., 0.219, 0.86, "", "", "", "", "", 
  "", "", "", "", "", "", "", "", "", "", "", "", "", "", "", "", "", "", "", 
  "", "", 41.67, 6.524191*^6, 32.333, 26.3, 4.489, 2.882, 3393.474, 1.4, 
  436.362, 7.11, 3.6, 50.5, 89.22, 4.5, 71.45, 0.697}, 
 {"KGZ", "Asia", "Kyrgyzstan", "2021-02-02", 84646., 58., 67.286, 1414., 2., 
  1.286, 12974.176, 8.89, 10.313, 216.732, 0.307, 0.197, 0.87, "", "", "", 
  "", "", "", "", "", "", "", "", "", "", "", "", "", "", "", "", "", "", "", 
  "", "", "", "", 41.67, 6.524191*^6, 32.333, 26.3, 4.489, 2.882, 3393.474, 
  1.4, 436.362, 7.11, 3.6, 50.5, 89.22, 4.5, 71.45, 0.697}, 
 {"KGZ", "Asia", "Kyrgyzstan", "2021-02-03", 84832., 186., 75.571, 1418., 4., 
  1.429, 13002.685, 28.509, 11.583, 217.345, 0.613, 0.219, 0.87, "", "", "", 
  "", "", "", "", "", "", "", "", "", "", "", "", "", "", "", "", "", "", "", 
  "", "", "", "", 41.67, 6.524191*^6, 32.333, 26.3, 4.489, 2.882, 3393.474, 
  1.4, 436.362, 7.11, 3.6, 50.5, 89.22, 4.5, 71.45, 0.697}, 
 {"KGZ", "Asia", "Kyrgyzstan", "2021-02-04", 84920., 88., 88.143, 1420., 2., 
  1.714, 13016.173, 13.488, 13.51, 217.652, 0.307, 0.263, 0.87, "", "", "", 
  "", "", "", "", "", "", "", "", "", "", "", "", "", "", "", "", "", "", "", 
  "", "", "", "", 36.11, 6.524191*^6, 32.333, 26.3, 4.489, 2.882, 3393.474, 
  1.4, 436.362, 7.11, 3.6, 50.5, 89.22, 4.5, 71.45, 0.697}, 
 {"KGZ", "Asia", "Kyrgyzstan", "2021-02-05", 84920., 0., 77.571, 1420., 0., 
  1.571, 13016.173, 0., 11.89, 217.652, 0., 0.241, 0.86, "", "", "", "", "", 
  "", "", "", "", "", "", "", "", "", "", "", "", "", "", "", "", "", "", "", 
  "", "", 36.11, 6.524191*^6, 32.333, 26.3, 4.489, 2.882, 3393.474, 1.4, 
  436.362, 7.11, 3.6, 50.5, 89.22, 4.5, 71.45, 0.697}, 
 {"KGZ", "Asia", "Kyrgyzstan", "2021-02-06", 84992., 72., 66.143, 1423., 3., 
  1.571, 13027.209, 11.036, 10.138, 218.111, 0.46, 0.241, 0.87, "", "", "", 
  "", "", "", "", "", "", "", "", "", "", "", "", "", "", "", "", "", "", "", 
  "", "", "", "", 36.11, 6.524191*^6, 32.333, 26.3, 4.489, 2.882, 3393.474, 
  1.4, 436.362, 7.11, 3.6, 50.5, 89.22, 4.5, 71.45, 0.697}, 
 {"KGZ", "Asia", "Kyrgyzstan", "2021-02-07", 85071., 79., 69., 1426., 3., 2., 
  13039.318, 12.109, 10.576, 218.571, 0.46, 0.307, 0.87, "", "", "", "", "", 
  "", "", "", "", "", "", "", "", "", "", "", "", "", "", "", "", "", "", "", 
  "", "", 36.11, 6.524191*^6, 32.333, 26.3, 4.489, 2.882, 3393.474, 1.4, 
  436.362, 7.11, 3.6, 50.5, 89.22, 4.5, 71.45, 0.697}, 
 {"KGZ", "Asia", "Kyrgyzstan", "2021-02-08", 85113., 42., 75., 1431., 5., 
  2.714, 13045.755, 6.438, 11.496, 219.338, 0.766, 0.416, 0.87, "", "", "", 
  "", "", "", "", "", "", "", "", "", "", "", "", "", "", "", "", "", "", "", 
  "", "", "", "", 36.11, 6.524191*^6, 32.333, 26.3, 4.489, 2.882, 3393.474, 
  1.4, 436.362, 7.11, 3.6, 50.5, 89.22, 4.5, 71.45, 0.697}, 
 {"KGZ", "Asia", "Kyrgyzstan", "2021-02-09", 85171., 58., 75., 1433., 2., 
  2.714, 13054.645, 8.89, 11.496, 219.644, 0.307, 0.416, 0.88, "", "", "", 
  "", "", "", "", "", "", "", "", "", "", "", "", "", "", "", "", "", "", "", 
  "", "", "", "", 36.11, 6.524191*^6, 32.333, 26.3, 4.489, 2.882, 3393.474, 
  1.4, 436.362, 7.11, 3.6, 50.5, 89.22, 4.5, 71.45, 0.697}, 
 {"KGZ", "Asia", "Kyrgyzstan", "2021-02-10", 85253., 82., 60.143, 1436., 3., 
  2.571, 13067.214, 12.569, 9.218, 220.104, 0.46, 0.394, 0.88, "", "", "", 
  "", "", "", "", "", "", "", "", "", "", "", "", "", "", "", "", "", "", "", 
  "", "", "", "", 36.11, 6.524191*^6, 32.333, 26.3, 4.489, 2.882, 3393.474, 
  1.4, 436.362, 7.11, 3.6, 50.5, 89.22, 4.5, 71.45, 0.697}, 
 {"KGZ", "Asia", "Kyrgyzstan", "2021-02-11", 85328., 75., 58.286, 1437., 1., 
  2.429, 13078.71, 11.496, 8.934, 220.257, 0.153, 0.372, 0.89, "", "", "", 
  "", "", "", "", "", "", "", "", "", "", "", "", "", "", "", "", "", "", "", 
  "", "", "", "", 36.11, 6.524191*^6, 32.333, 26.3, 4.489, 2.882, 3393.474, 
  1.4, 436.362, 7.11, 3.6, 50.5, 89.22, 4.5, 71.45, 0.697}, 
 {"KGZ", "Asia", "Kyrgyzstan", "2021-02-12", 85398., 70., 68.286, 1439., 2., 
  2.714, 13089.439, 10.729, 10.467, 220.564, 0.307, 0.416, 0.89, "", "", "", 
  "", "", "", "", "", "", "", "", "", "", "", "", "", "", "", "", "", "", "", 
  "", "", "", "", 36.11, 6.524191*^6, 32.333, 26.3, 4.489, 2.882, 3393.474, 
  1.4, 436.362, 7.11, 3.6, 50.5, 89.22, 4.5, 71.45, 0.697}, 
 {"KGZ", "Asia", "Kyrgyzstan", "2021-02-13", 85441., 43., 64.143, 1441., 2., 
  2.571, 13096.03, 6.591, 9.832, 220.87, 0.307, 0.394, 0.89, "", "", "", "", 
  "", "", "", "", "", "", "", "", "", "", "", "", "", "", "", "", "", "", "", 
  "", "", "", 36.11, 6.524191*^6, 32.333, 26.3, 4.489, 2.882, 3393.474, 1.4, 
  436.362, 7.11, 3.6, 50.5, 89.22, 4.5, 71.45, 0.697}, 
 {"KGZ", "Asia", "Kyrgyzstan", "2021-02-14", 85475., 34., 57.714, 1442., 1., 
  2.286, 13101.241, 5.211, 8.846, 221.024, 0.153, 0.35, 0.9, "", "", "", "", 
  "", "", "", "", "", "", "", "", "", "", "", "", "", "", "", "", "", "", "", 
  "", "", "", 36.11, 6.524191*^6, 32.333, 26.3, 4.489, 2.882, 3393.474, 1.4, 
  436.362, 7.11, 3.6, 50.5, 89.22, 4.5, 71.45, 0.697}, 
 {"KGZ", "Asia", "Kyrgyzstan", "2021-02-15", 85516., 41., 57.571, 1442., 0., 
  1.571, 13107.526, 6.284, 8.824, 221.024, 0., 0.241, 0.9, "", "", "", "", 
  "", "", "", "", "", "", "", "", "", "", "", "", "", "", "", "", "", "", "", 
  "", "", "", 36.11, 6.524191*^6, 32.333, 26.3, 4.489, 2.882, 3393.474, 1.4, 
  436.362, 7.11, 3.6, 50.5, 89.22, 4.5, 71.45, 0.697}, 
 {"KGZ", "Asia", "Kyrgyzstan", "2021-02-16", 85564., 48., 56.143, 1444., 2., 
  1.571, 13114.883, 7.357, 8.605, 221.33, 0.307, 0.241, 0.91, "", "", "", "", 
  "", "", "", "", "", "", "", "", "", "", "", "", "", "", "", "", "", "", "", 
  "", "", "", 36.11, 6.524191*^6, 32.333, 26.3, 4.489, 2.882, 3393.474, 1.4, 
  436.362, 7.11, 3.6, 50.5, 89.22, 4.5, 71.45, 0.697}, 
 {"KGZ", "Asia", "Kyrgyzstan", "2021-02-17", 85689., 125., 62.286, 1447., 3., 
  1.571, 13134.042, 19.159, 9.547, 221.79, 0.46, 0.241, 0.93, "", "", "", "", 
  "", "", "", "", "", "", "", "", "", "", "", "", "", "", "", "", "", "", "", 
  "", "", "", 36.11, 6.524191*^6, 32.333, 26.3, 4.489, 2.882, 3393.474, 1.4, 
  436.362, 7.11, 3.6, 50.5, 89.22, 4.5, 71.45, 0.697}, 
 {"KGZ", "Asia", "Kyrgyzstan", "2021-02-18", 85689., 0., 51.571, 1447., 0., 
  1.429, 13134.042, 0., 7.905, 221.79, 0., 0.219, 0.93, "", "", "", "", "", 
  "", "", "", "", "", "", "", "", "", "", "", "", "", "", "", "", "", "", "", 
  "", "", 36.11, 6.524191*^6, 32.333, 26.3, 4.489, 2.882, 3393.474, 1.4, 
  436.362, 7.11, 3.6, 50.5, 89.22, 4.5, 71.45, 0.697}, 
 {"KGZ", "Asia", "Kyrgyzstan", "2021-02-19", 85831., 142., 61.857, 1452., 5., 
  1.857, 13155.807, 21.765, 9.481, 222.556, 0.766, 0.285, 0.94, "", "", "", 
  "", "", "", "", "", "", "", "", "", "", "", "", "", "", "", "", "", "", "", 
  "", "", "", "", 36.11, 6.524191*^6, 32.333, 26.3, 4.489, 2.882, 3393.474, 
  1.4, 436.362, 7.11, 3.6, 50.5, 89.22, 4.5, 71.45, 0.697}, 
 {"KGZ", "Asia", "Kyrgyzstan", "2021-02-20", 85831., 0., 55.714, 1452., 0., 
  1.571, 13155.807, 0., 8.54, 222.556, 0., 0.241, 0.93, "", "", "", "", "", 
  "", "", "", "", "", "", "", "", "", "", "", "", "", "", "", "", "", "", "", 
  "", "", 36.11, 6.524191*^6, 32.333, 26.3, 4.489, 2.882, 3393.474, 1.4, 
  436.362, 7.11, 3.6, 50.5, 89.22, 4.5, 71.45, 0.697}, 
 {"KGZ", "Asia", "Kyrgyzstan", "2021-02-21", 85929., 98., 64.857, 1458., 6., 
  2.286, 13170.828, 15.021, 9.941, 223.476, 0.92, 0.35, 0.94, "", "", "", "", 
  "", "", "", "", "", "", "", "", "", "", "", "", "", "", "", "", "", "", "", 
  "", "", "", 36.11, 6.524191*^6, 32.333, 26.3, 4.489, 2.882, 3393.474, 1.4, 
  436.362, 7.11, 3.6, 50.5, 89.22, 4.5, 71.45, 0.697}, 
 {"KGZ", "Asia", "Kyrgyzstan", "2021-02-22", 85929., 0., 59., 1458., 0., 
  2.286, 13170.828, 0., 9.043, 223.476, 0., 0.35, 0.94, "", "", "", "", "", 
  "", "", "", "", "", "", "", "", "", "", "", "", "", "", "", "", "", "", "", 
  "", "", 36.11, 6.524191*^6, 32.333, 26.3, 4.489, 2.882, 3393.474, 1.4, 
  436.362, 7.11, 3.6, 50.5, 89.22, 4.5, 71.45, 0.697}, 
 {"KGZ", "Asia", "Kyrgyzstan", "2021-02-23", 86001., 72., 62.429, 1460., 2., 
  2.286, 13181.864, 11.036, 9.569, 223.783, 0.307, 0.35, 0.94, "", "", "", 
  "", "", "", "", "", "", "", "", "", "", "", "", "", "", "", "", "", "", "", 
  "", "", "", "", 36.11, 6.524191*^6, 32.333, 26.3, 4.489, 2.882, 3393.474, 
  1.4, 436.362, 7.11, 3.6, 50.5, 89.22, 4.5, 71.45, 0.697}, 
 {"KGZ", "Asia", "Kyrgyzstan", "2021-02-24", 86025., 24., 48., 1460., 0., 
  1.857, 13185.543, 3.679, 7.357, 223.783, 0., 0.285, 0.94, "", "", "", "", 
  "", "", "", "", "", "", "", "", "", "", "", "", "", "", "", "", "", "", "", 
  "", "", "", 36.11, 6.524191*^6, 32.333, 26.3, 4.489, 2.882, 3393.474, 1.4, 
  436.362, 7.11, 3.6, 50.5, 89.22, 4.5, 71.45, 0.697}, 
 {"KGZ", "Asia", "Kyrgyzstan", "2021-02-25", 86091., 66., 57.429, 1463., 3., 
  2.286, 13195.659, 10.116, 8.802, 224.242, 0.46, 0.35, 0.95, "", "", "", "", 
  "", "", "", "", "", "", "", "", "", "", "", "", "", "", "", "", "", "", "", 
  "", "", "", 36.11, 6.524191*^6, 32.333, 26.3, 4.489, 2.882, 3393.474, 1.4, 
  436.362, 7.11, 3.6, 50.5, 89.22, 4.5, 71.45, 0.697}, 
 {"KGZ", "Asia", "Kyrgyzstan", "2021-02-26", 86142., 51., 44.429, 1463., 0., 
  1.571, 13203.476, 7.817, 6.81, 224.242, 0., 0.241, 0.96, "", "", "", "", 
  "", "", "", "", "", "", "", "", "", "", "", "", "", "", "", "", "", "", "", 
  "", "", "", 36.11, 6.524191*^6, 32.333, 26.3, 4.489, 2.882, 3393.474, 1.4, 
  436.362, 7.11, 3.6, 50.5, 89.22, 4.5, 71.45, 0.697}, 
 {"KGZ", "Asia", "Kyrgyzstan", "2021-02-27", 86185., 43., 50.571, 1463., 0., 
  1.571, 13210.067, 6.591, 7.751, 224.242, 0., 0.241, 0.97, "", "", "", "", 
  "", "", "", "", "", "", "", "", "", "", "", "", "", "", "", "", "", "", "", 
  "", "", "", 36.11, 6.524191*^6, 32.333, 26.3, 4.489, 2.882, 3393.474, 1.4, 
  436.362, 7.11, 3.6, 50.5, 89.22, 4.5, 71.45, 0.697}, 
 {"KGZ", "Asia", "Kyrgyzstan", "2021-02-28", 86251., 66., 46., 1466., 3., 
  1.143, 13220.183, 10.116, 7.051, 224.702, 0.46, 0.175, 0.97, "", "", "", 
  "", "", "", "", "", "", "", "", "", "", "", "", "", "", "", "", "", "", "", 
  "", "", "", "", 36.11, 6.524191*^6, 32.333, 26.3, 4.489, 2.882, 3393.474, 
  1.4, 436.362, 7.11, 3.6, 50.5, 89.22, 4.5, 71.45, 0.697}, 
 {"KGZ", "Asia", "Kyrgyzstan", "2021-03-01", 86308., 57., 54.143, 1467., 1., 
  1.286, 13228.92, 8.737, 8.299, 224.855, 0.153, 0.197, 0.98, "", "", "", "", 
  "", "", "", "", "", "", "", "", "", "", "", "", "", "", "", "", "", "", "", 
  "", "", "", 46.76, 6.524191*^6, 32.333, 26.3, 4.489, 2.882, 3393.474, 1.4, 
  436.362, 7.11, 3.6, 50.5, 89.22, 4.5, 71.45, 0.697}, 
 {"KGZ", "Asia", "Kyrgyzstan", "2021-03-02", 86356., 48., 50.714, 1468., 1., 
  1.143, 13236.277, 7.357, 7.773, 225.009, 0.153, 0.175, 0.98, "", "", "", 
  "", "", "", "", "", "", "", "", "", "", "", "", "", "", "", "", "", "", "", 
  "", "", "", "", 46.76, 6.524191*^6, 32.333, 26.3, 4.489, 2.882, 3393.474, 
  1.4, 436.362, 7.11, 3.6, 50.5, 89.22, 4.5, 71.45, 0.697}, 
 {"KGZ", "Asia", "Kyrgyzstan", "2021-03-03", 86410., 54., 55., 1468., 0., 
  1.143, 13244.554, 8.277, 8.43, 225.009, 0., 0.175, 0.99, "", "", "", "", 
  "", "", "", "", "", "", "", "", "", "", "", "", "", "", "", "", "", "", "", 
  "", "", "", 46.76, 6.524191*^6, 32.333, 26.3, 4.489, 2.882, 3393.474, 1.4, 
  436.362, 7.11, 3.6, 50.5, 89.22, 4.5, 71.45, 0.697}, 
 {"KGZ", "Asia", "Kyrgyzstan", "2021-03-04", 86410., 0., 45.571, 1470., 2., 
  1., 13244.554, 0., 6.985, 225.315, 0.307, 0.153, 0.99, "", "", "", "", "", 
  "", "", "", "", "", "", "", "", "", "", "", "", "", "", "", "", "", "", "", 
  "", "", 46.76, 6.524191*^6, 32.333, 26.3, 4.489, 2.882, 3393.474, 1.4, 
  436.362, 7.11, 3.6, 50.5, 89.22, 4.5, 71.45, 0.697}, 
 {"KGZ", "Asia", "Kyrgyzstan", "2021-03-05", 86451., 41., 44.143, 1470., 0., 
  1., 13250.838, 6.284, 6.766, 225.315, 0., 0.153, 1.01, "", "", "", "", "", 
  "", "", "", "", "", "", "", "", "", "", "", "", "", "", "", "", "", "", "", 
  "", "", 46.76, 6.524191*^6, 32.333, 26.3, 4.489, 2.882, 3393.474, 1.4, 
  436.362, 7.11, 3.6, 50.5, 89.22, 4.5, 71.45, 0.697}, 
 {"KGZ", "Asia", "Kyrgyzstan", "2021-03-06", 86506., 55., 45.857, 1471., 1., 
  1.143, 13259.268, 8.43, 7.029, 225.469, 0.153, 0.175, 1.03, "", "", "", "", 
  "", "", "", "", "", "", "", "", "", "", "", "", "", "", "", "", "", "", "", 
  "", "", "", 46.76, 6.524191*^6, 32.333, 26.3, 4.489, 2.882, 3393.474, 1.4, 
  436.362, 7.11, 3.6, 50.5, 89.22, 4.5, 71.45, 0.697}, 
 {"KGZ", "Asia", "Kyrgyzstan", "2021-03-07", 86550., 44., 42.714, 1471., 0., 
  0.714, 13266.013, 6.744, 6.547, 225.469, 0., 0.109, 1.04, "", "", "", "", 
  "", "", "", "", "", "", "", "", "", "", "", "", "", "", "", "", "", "", "", 
  "", "", "", 46.76, 6.524191*^6, 32.333, 26.3, 4.489, 2.882, 3393.474, 1.4, 
  436.362, 7.11, 3.6, 50.5, 89.22, 4.5, 71.45, 0.697}, 
 {"KGZ", "Asia", "Kyrgyzstan", "2021-03-08", 86583., 33., 39.286, 1473., 2., 
  0.857, 13271.071, 5.058, 6.022, 225.775, 0.307, 0.131, 1.06, "", "", "", 
  "", "", "", "", "", "", "", "", "", "", "", "", "", "", "", "", "", "", "", 
  "", "", "", "", 52.31, 6.524191*^6, 32.333, 26.3, 4.489, 2.882, 3393.474, 
  1.4, 436.362, 7.11, 3.6, 50.5, 89.22, 4.5, 71.45, 0.697}, 
 {"KGZ", "Asia", "Kyrgyzstan", "2021-03-09", 86640., 57., 40.571, 1476., 3., 
  1.143, 13279.807, 8.737, 6.219, 226.235, 0.46, 0.175, 1.08, "", "", "", "", 
  "", "", "", "", "", "", "", "", "", "", "", "", "", "", "", "", "", "", "", 
  "", "", "", 52.31, 6.524191*^6, 32.333, 26.3, 4.489, 2.882, 3393.474, 1.4, 
  436.362, 7.11, 3.6, 50.5, 89.22, 4.5, 71.45, 0.697}, 
 {"KGZ", "Asia", "Kyrgyzstan", "2021-03-10", 86640., 0., 32.857, 1476., 0., 
  1.143, 13279.807, 0., 5.036, 226.235, 0., 0.175, 1.1, "", "", "", "", "", 
  "", "", "", "", "", "", "", "", "", "", "", "", "", "", "", "", "", "", "", 
  "", "", 52.31, 6.524191*^6, 32.333, 26.3, 4.489, 2.882, 3393.474, 1.4, 
  436.362, 7.11, 3.6, 50.5, 89.22, 4.5, 71.45, 0.697}, 
 {"KGZ", "Asia", "Kyrgyzstan", "2021-03-11", 86755., 115., 49.286, 1480., 4., 
  1.429, 13297.434, 17.627, 7.554, 226.848, 0.613, 0.219, 1.13, "", "", "", 
  "", "", "", "", "", "", "", "", "", "", "", "", "", "", "", "", "", "", "", 
  "", "", "", "", 52.31, 6.524191*^6, 32.333, 26.3, 4.489, 2.882, 3393.474, 
  1.4, 436.362, 7.11, 3.6, 50.5, 89.22, 4.5, 71.45, 0.697}, 
 {"KGZ", "Asia", "Kyrgyzstan", "2021-03-12", 86818., 63., 52.429, 1480., 0., 
  1.429, 13307.09, 9.656, 8.036, 226.848, 0., 0.219, 1.14, "", "", "", "", 
  "", "", "", "", "", "", "", "", "", "", "", "", "", "", "", "", "", "", "", 
  "", "", "", 52.31, 6.524191*^6, 32.333, 26.3, 4.489, 2.882, 3393.474, 1.4, 
  436.362, 7.11, 3.6, 50.5, 89.22, 4.5, 71.45, 0.697}, 
 {"KGZ", "Asia", "Kyrgyzstan", "2021-03-13", 86818., 0., 44.571, 1480., 0., 
  1.286, 13307.09, 0., 6.832, 226.848, 0., 0.197, 1.15, "", "", "", "", "", 
  "", "", "", "", "", "", "", "", "", "", "", "", "", "", "", "", "", "", "", 
  "", "", 52.31, 6.524191*^6, 32.333, 26.3, 4.489, 2.882, 3393.474, 1.4, 
  436.362, 7.11, 3.6, 50.5, 89.22, 4.5, 71.45, 0.697}, 
 {"KGZ", "Asia", "Kyrgyzstan", "2021-03-14", 86850., 32., 42.857, 1483., 3., 
  1.714, 13311.995, 4.905, 6.569, 227.308, 0.46, 0.263, 1.17, "", "", "", "", 
  "", "", "", "", "", "", "", "", "", "", "", "", "", "", "", "", "", "", "", 
  "", "", "", 52.31, 6.524191*^6, 32.333, 26.3, 4.489, 2.882, 3393.474, 1.4, 
  436.362, 7.11, 3.6, 50.5, 89.22, 4.5, 71.45, 0.697}, 
 {"KGZ", "Asia", "Kyrgyzstan", "2021-03-15", 86917., 67., 47.714, 1483., 0., 
  1.429, 13322.265, 10.269, 7.313, 227.308, 0., 0.219, 1.2, "", "", "", "", 
  "", "", "", "", "", "", "", "", "", "", "", "", "", "", "", "", "", "", "", 
  "", "", "", 52.31, 6.524191*^6, 32.333, 26.3, 4.489, 2.882, 3393.474, 1.4, 
  436.362, 7.11, 3.6, 50.5, 89.22, 4.5, 71.45, 0.697}, 
 {"KGZ", "Asia", "Kyrgyzstan", "2021-03-16", 87045., 128., 57.857, 1485., 2., 
  1.286, 13341.884, 19.619, 8.868, 227.614, 0.307, 0.197, 1.22, "", "", "", 
  "", "", "", "", "", "", "", "", "", "", "", "", "", "", "", "", "", "", "", 
  "", "", "", "", 52.31, 6.524191*^6, 32.333, 26.3, 4.489, 2.882, 3393.474, 
  1.4, 436.362, 7.11, 3.6, 50.5, 89.22, 4.5, 71.45, 0.697}, 
 {"KGZ", "Asia", "Kyrgyzstan", "2021-03-17", 87143., 98., 71.857, 1485., 0., 
  1.286, 13356.905, 15.021, 11.014, 227.614, 0., 0.197, 1.23, "", "", "", "", 
  "", "", "", "", "", "", "", "", "", "", "", "", "", "", "", "", "", "", "", 
  "", "", "", 52.31, 6.524191*^6, 32.333, 26.3, 4.489, 2.882, 3393.474, 1.4, 
  436.362, 7.11, 3.6, 50.5, 89.22, 4.5, 71.45, 0.697}, 
 {"KGZ", "Asia", "Kyrgyzstan", "2021-03-18", 87143., 0., 55.429, 1485., 0., 
  0.714, 13356.905, 0., 8.496, 227.614, 0., 0.109, 1.23, "", "", "", "", "", 
  "", "", "", "", "", "", "", "", "", "", "", "", "", "", "", "", "", "", "", 
  "", "", 52.31, 6.524191*^6, 32.333, 26.3, 4.489, 2.882, 3393.474, 1.4, 
  436.362, 7.11, 3.6, 50.5, 89.22, 4.5, 71.45, 0.697}, 
 {"KGZ", "Asia", "Kyrgyzstan", "2021-03-19", 87239., 96., 60.143, 1487., 2., 
  1., 13371.62, 14.714, 9.218, 227.921, 0.307, 0.153, 1.25, "", "", "", "", 
  "", "", "", "", "", "", "", "", "", "", "", "", "", "", "", "", "", "", "", 
  "", "", "", 52.31, 6.524191*^6, 32.333, 26.3, 4.489, 2.882, 3393.474, 1.4, 
  436.362, 7.11, 3.6, 50.5, 89.22, 4.5, 71.45, 0.697}, 
 {"KGZ", "Asia", "Kyrgyzstan", "2021-03-20", 87389., 150., 81.571, 1490., 3., 
  1.429, 13394.611, 22.991, 12.503, 228.381, 0.46, 0.219, 1.26, "", "", "", 
  "", "", "", "", "", "", "", "", "", "", "", "", "", "", "", "", "", "", "", 
  "", "", "", "", 52.31, 6.524191*^6, 32.333, 26.3, 4.489, 2.882, 3393.474, 
  1.4, 436.362, 7.11, 3.6, 50.5, 89.22, 4.5, 71.45, 0.697}, 
 {"KGZ", "Asia", "Kyrgyzstan", "2021-03-21", 87389., 0., 77., 1490., 0., 1., 
  13394.611, 0., 11.802, 228.381, 0., 0.153, 1.26, "", "", "", "", "", "", 
  "", "", "", "", "", "", "", "", "", "", "", "", "", "", "", "", "", "", "", 
  "", 52.31, 6.524191*^6, 32.333, 26.3, 4.489, 2.882, 3393.474, 1.4, 436.362, 
  7.11, 3.6, 50.5, 89.22, 4.5, 71.45, 0.697}, {"KGZ", "Asia", "Kyrgyzstan", 
  "2021-03-22", 87462., 73., 77.857, 1490., 0., 1., 13405.8, 11.189, 11.934, 
  228.381, 0., 0.153, 1.27, "", "", "", "", "", "", "", "", "", "", "", "", 
  "", "", "", "", "", "", "", "", "", "", "", "", "", "", 52.31, 6.524191*^6, 
  32.333, 26.3, 4.489, 2.882, 3393.474, 1.4, 436.362, 7.11, 3.6, 50.5, 89.22, 
  4.5, 71.45, 0.697}, {"KGZ", "Asia", "Kyrgyzstan", "2021-03-23", 87652., 
  190., 86.714, 1492., 2., 1., 13434.922, 29.122, 13.291, 228.687, 0.307, 
  0.153, 1.27, "", "", "", "", "", "", "", "", "", "", "", "", "", "", "", 
  "", "", "", "", "", "", "", "", "", "", "", 52.31, 6.524191*^6, 32.333, 
  26.3, 4.489, 2.882, 3393.474, 1.4, 436.362, 7.11, 3.6, 50.5, 89.22, 4.5, 
  71.45, 0.697}, {"KGZ", "Asia", "Kyrgyzstan", "2021-03-24", 87758., 106., 
  87.857, 1494., 2., 1.286, 13451.17, 16.247, 13.466, 228.994, 0.307, 0.197, 
  1.27, "", "", "", "", "", "", "", "", "", "", "", "", "", "", "", "", "", 
  "", "", "", "", "", "", "", "", "", 52.31, 6.524191*^6, 32.333, 26.3, 
  4.489, 2.882, 3393.474, 1.4, 436.362, 7.11, 3.6, 50.5, 89.22, 4.5, 71.45, 
  0.697}, {"KGZ", "Asia", "Kyrgyzstan", "2021-03-25", 87758., 0., 87.857, 
  1494., 0., 1.286, 13451.17, 0., 13.466, 228.994, 0., 0.197, 1.26, "", "", 
  "", "", "", "", "", "", "", "", "", "", "", "", "", "", "", "", "", "", "", 
  "", "", "", "", "", 52.31, 6.524191*^6, 32.333, 26.3, 4.489, 2.882, 
  3393.474, 1.4, 436.362, 7.11, 3.6, 50.5, 89.22, 4.5, 71.45, 0.697}, 
 {"KGZ", "Asia", "Kyrgyzstan", "2021-03-26", 87858., 100., 88.429, 1494., 0., 
  1., 13466.497, 15.328, 13.554, 228.994, 0., 0.153, 1.27, "", "", "", "", 
  "", "", "", "", "", "", "", "", "", "", "", "", "", "", "", "", "", "", "", 
  "", "", "", 52.31, 6.524191*^6, 32.333, 26.3, 4.489, 2.882, 3393.474, 1.4, 
  436.362, 7.11, 3.6, 50.5, 89.22, 4.5, 71.45, 0.697}, 
 {"KGZ", "Asia", "Kyrgyzstan", "2021-03-27", 87946., 88., 79.571, 1495., 1., 
  0.714, 13479.985, 13.488, 12.196, 229.147, 0.153, 0.109, 1.28, "", "", "", 
  "", "", "", "", "", "", "", "", "", "", "", "", "", "", "", "", "", "", "", 
  "", "", "", "", 35.65, 6.524191*^6, 32.333, 26.3, 4.489, 2.882, 3393.474, 
  1.4, 436.362, 7.11, 3.6, 50.5, 89.22, 4.5, 71.45, 0.697}, 
 {"KGZ", "Asia", "Kyrgyzstan", "2021-03-28", 88092., 146., 100.429, 1495., 
  0., 0.714, 13502.364, 22.378, 15.393, 229.147, 0., 0.109, 1.29, "", "", "", 
  "", "", "", "", "", "", "", "", "", "", "", "", "", "", 0., 0., "", "", "", 
  0., 0., "", "", 35.65, 6.524191*^6, 32.333, 26.3, 4.489, 2.882, 3393.474, 
  1.4, 436.362, 7.11, 3.6, 50.5, 89.22, 4.5, 71.45, 0.697}, 
 {"KGZ", "Asia", "Kyrgyzstan", "2021-03-29", 88163., 71., 100.143, 1497., 2., 
  1., 13513.246, 10.883, 15.349, 229.454, 0.307, 0.153, 1.29, "", "", "", "", 
  "", "", "", "", "", "", "", "", "", "", "", "", "", "", "", "", "", 72., 
  "", "", "", 11., 35.65, 6.524191*^6, 32.333, 26.3, 4.489, 2.882, 3393.474, 
  1.4, 436.362, 7.11, 3.6, 50.5, 89.22, 4.5, 71.45, 0.697}, 
 {"KGZ", "Asia", "Kyrgyzstan", "2021-03-30", 88276., 113., 89.143, 1498., 1., 
  0.857, 13530.566, 17.32, 13.663, 229.607, 0.153, 0.131, 1.29, "", "", "", 
  "", "", "", "", "", "", "", "", "", "", "", "", "", "", "", "", "", "", 
  72., "", "", "", 11., 35.65, 6.524191*^6, 32.333, 26.3, 4.489, 2.882, 
  3393.474, 1.4, 436.362, 7.11, 3.6, 50.5, 89.22, 4.5, 71.45, 0.697}, 
 {"KGZ", "Asia", "Kyrgyzstan", "2021-03-31", 88538., 262., 111.429, 1500., 
  2., 0.857, 13570.725, 40.158, 17.079, 229.914, 0.307, 0.131, 1.3, "", "", 
  "", "", "", "", "", "", "", "", "", "", "", "", "", "", "", "", "", "", "", 
  72., "", "", "", 11., 35.65, 6.524191*^6, 32.333, 26.3, 4.489, 2.882, 
  3393.474, 1.4, 436.362, 7.11, 3.6, 50.5, 89.22, 4.5, 71.45, 0.697}, 
 {"KGZ", "Asia", "Kyrgyzstan", "2021-04-01", 88538., 0., 111.429, 1500., 0., 
  0.857, 13570.725, 0., 17.079, 229.914, 0., 0.131, 1.29, "", "", "", "", "", 
  "", "", "", "", "", "", "", "", "", "", "", "", "", "", "", "", 72., "", 
  "", "", 11., 31.94, 6.524191*^6, 32.333, 26.3, 4.489, 2.882, 3393.474, 1.4, 
  436.362, 7.11, 3.6, 50.5, 89.22, 4.5, 71.45, 0.697}, 
 {"KGZ", "Asia", "Kyrgyzstan", "2021-04-02", 88700., 162., 120.286, 1500., 
  0., 0.857, 13595.555, 24.831, 18.437, 229.914, 0., 0.131, 1.29, "", "", "", 
  "", "", "", "", "", "", "", "", "", "", "", "", "", "", "", "", "", "", 
  72., "", "", "", 11., 31.94, 6.524191*^6, 32.333, 26.3, 4.489, 2.882, 
  3393.474, 1.4, 436.362, 7.11, 3.6, 50.5, 89.22, 4.5, 71.45, 0.697}, 
 {"KGZ", "Asia", "Kyrgyzstan", "2021-04-03", 88842., 142., 128., 1502., 2., 
  1., 13617.321, 21.765, 19.619, 230.22, 0.307, 0.153, 1.29, "", "", "", "", 
  "", "", "", "", "", "", "", "", "", "", "", "", "", "", "", "", "", 72., 
  "", "", "", 11., 31.94, 6.524191*^6, 32.333, 26.3, 4.489, 2.882, 3393.474, 
  1.4, 436.362, 7.11, 3.6, 50.5, 89.22, 4.5, 71.45, 0.697}, 
 {"KGZ", "Asia", "Kyrgyzstan", "2021-04-04", 89014., 172., 131.714, 1506., 
  4., 1.571, 13643.684, 26.363, 20.189, 230.833, 0.613, 0.241, 1.29, "", "", 
  "", "", "", "", "", "", "", "", "", "", "", "", "", "", "", "", "", "", "", 
  72., "", "", "", 11., 31.94, 6.524191*^6, 32.333, 26.3, 4.489, 2.882, 
  3393.474, 1.4, 436.362, 7.11, 3.6, 50.5, 89.22, 4.5, 71.45, 0.697}, 
 {"KGZ", "Asia", "Kyrgyzstan", "2021-04-05", 89153., 139., 141.429, 1507., 
  1., 1.429, 13664.989, 21.305, 21.678, 230.986, 0.153, 0.219, 1.29, "", "", 
  "", "", "", "", "", "", "", "", "", "", "", "", "", "", "", "", "", "", "", 
  72., "", "", "", 11., 58.33, 6.524191*^6, 32.333, 26.3, 4.489, 2.882, 
  3393.474, 1.4, 436.362, 7.11, 3.6, 50.5, 89.22, 4.5, 71.45, 0.697}, 
 {"KGZ", "Asia", "Kyrgyzstan", "2021-04-06", 89277., 124., 143., 1509., 2., 
  1.571, 13683.995, 19.006, 21.918, 231.293, 0.307, 0.241, 1.28, "", "", "", 
  "", "", "", "", "", "", "", "", "", "", "", "", "", "", 644., 644., "", "", 
  72., 0.01, 0.01, "", 11., 58.33, 6.524191*^6, 32.333, 26.3, 4.489, 2.882, 
  3393.474, 1.4, 436.362, 7.11, 3.6, 50.5, 89.22, 4.5, 71.45, 0.697}, 
 {"KGZ", "Asia", "Kyrgyzstan", "2021-04-07", 89438., 161., 128.571, 1512., 
  3., 1.714, 13708.673, 24.677, 19.707, 231.753, 0.46, 0.263, 1.28, "", "", 
  "", "", "", "", "", "", "", "", "", "", "", "", "", "", "", 849., 849., "", 
  205., 91., 0.01, 0.01, "", 14., 58.33, 6.524191*^6, 32.333, 26.3, 4.489, 
  2.882, 3393.474, 1.4, 436.362, 7.11, 3.6, 50.5, 89.22, 4.5, 71.45, 0.697}, 
 {"KGZ", "Asia", "Kyrgyzstan", "2021-04-08", 89660., 222., 160.286, 1516., 
  4., 2.286, 13742.7, 34.027, 24.568, 232.366, 0.613, 0.35, 1.28, "", "", "", 
  "", "", "", "", "", "", "", "", "", "", "", "", "", "", "", "", "", "", 
  116., "", "", "", 18., 58.33, 6.524191*^6, 32.333, 26.3, 4.489, 2.882, 
  3393.474, 1.4, 436.362, 7.11, 3.6, 50.5, 89.22, 4.5, 71.45, 0.697}, 
 {"KGZ", "Asia", "Kyrgyzstan", "2021-04-09", 89811., 151., 158.714, 1516., 
  0., 2.286, 13765.845, 23.145, 24.327, 232.366, 0., 0.35, 1.28, "", "", "", 
  "", "", "", "", "", "", "", "", "", "", "", "", "", "", "", "", "", "", 
  142., "", "", "", 22., 58.33, 6.524191*^6, 32.333, 26.3, 4.489, 2.882, 
  3393.474, 1.4, 436.362, 7.11, 3.6, 50.5, 89.22, 4.5, 71.45, 0.697}, 
 {"KGZ", "Asia", "Kyrgyzstan", "2021-04-10", 90019., 208., 168.143, 1519., 
  3., 2.429, 13797.726, 31.881, 25.772, 232.826, 0.46, 0.372, 1.27, "", "", 
  "", "", "", "", "", "", "", "", "", "", "", "", "", "", "", "", "", "", "", 
  167., "", "", "", 26., 58.33, 6.524191*^6, 32.333, 26.3, 4.489, 2.882, 
  3393.474, 1.4, 436.362, 7.11, 3.6, 50.5, 89.22, 4.5, 71.45, 0.697}, 
 {"KGZ", "Asia", "Kyrgyzstan", "2021-04-11", 90227., 208., 173.286, 1522., 
  3., 2.286, 13829.607, 31.881, 26.56, 233.286, 0.46, 0.35, 1.27, "", "", "", 
  "", "", "", "", "", "", "", "", "", "", "", "", "", "", "", "", "", "", 
  193., "", "", "", 30., 58.33, 6.524191*^6, 32.333, 26.3, 4.489, 2.882, 
  3393.474, 1.4, 436.362, 7.11, 3.6, 50.5, 89.22, 4.5, 71.45, 0.697}, 
 {"KGZ", "Asia", "Kyrgyzstan", "2021-04-12", 90372., 145., 174.143, 1528., 
  6., 3., 13851.832, 22.225, 26.692, 234.205, 0.92, 0.46, 1.27, "", "", "", 
  "", "", "", "", "", "", "", "", "", "", "", "", "", "", 2100., 2100., "", 
  "", 218., 0.03, 0.03, "", 33., 58.33, 6.524191*^6, 32.333, 26.3, 4.489, 
  2.882, 3393.474, 1.4, 436.362, 7.11, 3.6, 50.5, 89.22, 4.5, 71.45, 0.697}, 
 {"KGZ", "Asia", "Kyrgyzstan", "2021-04-13", 90599., 227., 188.857, 1532., 
  4., 3.286, 13886.626, 34.794, 28.947, 234.818, 0.613, 0.504, 1.26, "", "", 
  "", "", "", "", "", "", "", "", "", "", "", "", "", "", "", "", "", "", "", 
  438., "", "", "", 67., 58.33, 6.524191*^6, 32.333, 26.3, 4.489, 2.882, 
  3393.474, 1.4, 436.362, 7.11, 3.6, 50.5, 89.22, 4.5, 71.45, 0.697}, 
 {"KGZ", "Asia", "Kyrgyzstan", "2021-04-14", 90839., 240., 200.143, 1534., 
  2., 3.143, 13923.412, 36.786, 30.677, 235.125, 0.307, 0.482, 1.26, "", "", 
  "", "", "", "", "", "", "", "", "", "", "", "", "", "", "", "", "", "", "", 
  639., "", "", "", 98., 58.33, 6.524191*^6, 32.333, 26.3, 4.489, 2.882, 
  3393.474, 1.4, 436.362, 7.11, 3.6, 50.5, 89.22, 4.5, 71.45, 0.697}, 
 {"KGZ", "Asia", "Kyrgyzstan", "2021-04-15", 91144., 305., 212., 1540., 6., 
  3.429, 13970.161, 46.749, 32.494, 236.045, 0.92, 0.526, 1.26, "", "", "", 
  "", "", "", "", "", "", "", "", "", "", "", "", "", "", "", "", "", "", 
  833., "", "", "", 128., 58.33, 6.524191*^6, 32.333, 26.3, 4.489, 2.882, 
  3393.474, 1.4, 436.362, 7.11, 3.6, 50.5, 89.22, 4.5, 71.45, 0.697}, 
 {"KGZ", "Asia", "Kyrgyzstan", "2021-04-16", 91374., 230., 223.286, 1544., 
  4., 4., 14005.415, 35.253, 34.224, 236.658, 0.613, 0.613, 1.25, "", "", "", 
  "", "", "", "", "", "", "", "", "", "", "", "", "", "", "", "", "", "", 
  1027., "", "", "", 157., 58.33, 6.524191*^6, 32.333, 26.3, 4.489, 2.882, 
  3393.474, 1.4, 436.362, 7.11, 3.6, 50.5, 89.22, 4.5, 71.45, 0.697}, 
 {"KGZ", "Asia", "Kyrgyzstan", "2021-04-17", 91639., 265., 231.429, 1546., 
  2., 3.857, 14046.033, 40.618, 35.472, 236.964, 0.307, 0.591, 1.24, "", "", 
  "", "", "", "", "", "", "", "", "", "", "", "", "", "", "", "", "", "", "", 
  1221., "", "", "", 187., 58.33, 6.524191*^6, 32.333, 26.3, 4.489, 2.882, 
  3393.474, 1.4, 436.362, 7.11, 3.6, 50.5, 89.22, 4.5, 71.45, 0.697}, 
 {"KGZ", "Asia", "Kyrgyzstan", "2021-04-18", 91883., 244., 236.571, 1549., 
  3., 3.857, 14083.432, 37.399, 36.261, 237.424, 0.46, 0.591, 1.23, "", "", 
  "", "", "", "", "", "", "", "", "", "", "", "", "", "", "", "", "", "", "", 
  1416., "", "", "", 217., 54.63, 6.524191*^6, 32.333, 26.3, 4.489, 2.882, 
  3393.474, 1.4, 436.362, 7.11, 3.6, 50.5, 89.22, 4.5, 71.45, 0.697}, 
 {"KGZ", "Asia", "Kyrgyzstan", "2021-04-19", 92095., 212., 246.143, 1555., 
  6., 3.857, 14115.926, 32.494, 37.728, 238.344, 0.92, 0.591, 1.22, "", "", 
  "", "", "", "", "", "", "", "", "", "", "", "", "", "", "", "", "", "", "", 
  1610., "", "", "", 247., 54.63, 6.524191*^6, 32.333, 26.3, 4.489, 2.882, 
  3393.474, 1.4, 436.362, 7.11, 3.6, 50.5, 89.22, 4.5, 71.45, 0.697}, 
 {"KGZ", "Asia", "Kyrgyzstan", "2021-04-20", 92320., 225., 245.857, 1557., 
  2., 3.571, 14150.413, 34.487, 37.684, 238.65, 0.307, 0.547, 1.21, "", "", 
  "", "", "", "", "", "", "", "", "", "", "", "", "", "", "", "", "", "", "", 
  1610., "", "", "", 247., 54.63, 6.524191*^6, 32.333, 26.3, 4.489, 2.882, 
  3393.474, 1.4, 436.362, 7.11, 3.6, 50.5, 89.22, 4.5, 71.45, 0.697}, 
 {"KGZ", "Asia", "Kyrgyzstan", "2021-04-21", 92626., 306., 255.286, 1561., 
  4., 3.857, 14197.316, 46.902, 39.129, 239.263, 0.613, 0.591, 1.21, "", "", 
  "", "", "", "", "", "", "", "", "", "", "", "", "", "", "", "", "", "", "", 
  1610., "", "", "", 247., 54.63, 6.524191*^6, 32.333, 26.3, 4.489, 2.882, 
  3393.474, 1.4, 436.362, 7.11, 3.6, 50.5, 89.22, 4.5, 71.45, 0.697}, 
 {"KGZ", "Asia", "Kyrgyzstan", "2021-04-22", 93006., 380., 266., 1566., 5., 
  3.714, 14255.561, 58.245, 40.771, 240.03, 0.766, 0.569, 1.2, "", "", "", 
  "", "", "", "", "", "", "", "", "", "", "", "", "", "", "", "", "", "", 
  1610., "", "", "", 247., 54.63, 6.524191*^6, 32.333, 26.3, 4.489, 2.882, 
  3393.474, 1.4, 436.362, 7.11, 3.6, 50.5, 89.22, 4.5, 71.45, 0.697}, 
 {"KGZ", "Asia", "Kyrgyzstan", "2021-04-23", 93278., 272., 272., 1573., 7., 
  4.143, 14297.252, 41.691, 41.691, 241.103, 1.073, 0.635, 1.19, "", "", "", 
  "", "", "", "", "", "", "", "", "", "", "", "", "", "", "", "", "", "", 
  1610., "", "", "", 247., 54.63, 6.524191*^6, 32.333, 26.3, 4.489, 2.882, 
  3393.474, 1.4, 436.362, 7.11, 3.6, 50.5, 89.22, 4.5, 71.45, 0.697}, 
 {"KGZ", "Asia", "Kyrgyzstan", "2021-04-24", 93603., 325., 280.571, 1578., 
  5., 4.571, 14347.066, 49.815, 43.005, 241.869, 0.766, 0.701, 1.18, "", "", 
  "", "", "", "", "", "", "", "", "", "", "", "", "", "", "", "", "", "", "", 
  1610., "", "", "", 247., 54.63, 6.524191*^6, 32.333, 26.3, 4.489, 2.882, 
  3393.474, 1.4, 436.362, 7.11, 3.6, 50.5, 89.22, 4.5, 71.45, 0.697}, 
 {"KGZ", "Asia", "Kyrgyzstan", "2021-04-25", 93831., 228., 278.286, 1582., 
  4., 4.714, 14382.013, 34.947, 42.654, 242.482, 0.613, 0.723, 1.17, "", "", 
  "", "", "", "", "", "", "", "", "", "", "", "", "", "", "", "", "", "", "", 
  1610., "", "", "", 247., 54.63, 6.524191*^6, 32.333, 26.3, 4.489, 2.882, 
  3393.474, 1.4, 436.362, 7.11, 3.6, 50.5, 89.22, 4.5, 71.45, 0.697}, 
 {"KGZ", "Asia", "Kyrgyzstan", "2021-04-26", 94030., 199., 276.429, 1584., 
  2., 4.143, 14412.515, 30.502, 42.37, 242.789, 0.307, 0.635, 1.16, "", "", 
  "", "", "", "", "", "", "", "", "", "", "", "", "", "", "", "", "", "", "", 
  1610., "", "", "", 247., 54.63, 6.524191*^6, 32.333, 26.3, 4.489, 2.882, 
  3393.474, 1.4, 436.362, 7.11, 3.6, 50.5, 89.22, 4.5, 71.45, 0.697}, 
 {"KGZ", "Asia", "Kyrgyzstan", "2021-04-27", 94277., 247., 279.571, 1589., 
  5., 4.571, 14450.374, 37.859, 42.852, 243.555, 0.766, 0.701, 1.16, "", "", 
  "", "", "", "", "", "", "", "", "", "", "", "", "", "", "", "", "", "", "", 
  1610., "", "", "", 247., 54.63, 6.524191*^6, 32.333, 26.3, 4.489, 2.882, 
  3393.474, 1.4, 436.362, 7.11, 3.6, 50.5, 89.22, 4.5, 71.45, 0.697}, 
 {"KGZ", "Asia", "Kyrgyzstan", "2021-04-28", 94599., 322., 281.857, 1592., 
  3., 4.429, 14499.729, 49.355, 43.202, 244.015, 0.46, 0.679, 1.15, "", "", 
  "", "", "", "", "", "", "", "", "", "", "", "", "", "", "", 27858., 27000., 
  858., "", 1610., 0.43, 0.41, 0.01, 247., 54.63, 6.524191*^6, 32.333, 26.3, 
  4.489, 2.882, 3393.474, 1.4, 436.362, 7.11, 3.6, 50.5, 89.22, 4.5, 71.45, 
  0.697}, {"KGZ", "Asia", "Kyrgyzstan", "2021-04-29", 94944., 345., 276.857, 
  1598., 6., 4.571, 14552.609, 52.88, 42.435, 244.935, 0.92, 0.701, 1.15, "", 
  "", "", "", "", "", "", "", "", "", "", "", "", "", "", "", "", "", "", "", 
  "", 1548., "", "", "", 237., 54.63, 6.524191*^6, 32.333, 26.3, 4.489, 
  2.882, 3393.474, 1.4, 436.362, 7.11, 3.6, 50.5, 89.22, 4.5, 71.45, 0.697}, 
 {"KGZ", "Asia", "Kyrgyzstan", "2021-04-30", 95275., 331., 285.286, 1604., 
  6., 4.429, 14603.343, 50.734, 43.727, 245.854, 0.92, 0.679, 1.14, "", "", 
  "", "", "", "", "", "", "", "", "", "", "", "", "", "", "", "", "", "", "", 
  1485., "", "", "", 228., 54.63, 6.524191*^6, 32.333, 26.3, 4.489, 2.882, 
  3393.474, 1.4, 436.362, 7.11, 3.6, 50.5, 89.22, 4.5, 71.45, 0.697}, 
 {"KGZ", "Asia", "Kyrgyzstan", "2021-05-01", 95752., 477., 307., 1612., 8., 
  4.857, 14676.456, 73.113, 47.056, 247.08, 1.226, 0.744, 1.14, "", "", "", 
  "", "", "", "", "", "", "", "", "", "", "", "", "", "", "", "", "", "", 
  1423., "", "", "", 218., 54.63, 6.524191*^6, 32.333, 26.3, 4.489, 2.882, 
  3393.474, 1.4, 436.362, 7.11, 3.6, 50.5, 89.22, 4.5, 71.45, 0.697}, 
 {"KGZ", "Asia", "Kyrgyzstan", "2021-05-02", 96060., 308., 318.429, 1619., 
  7., 5.286, 14723.665, 47.209, 48.807, 248.153, 1.073, 0.81, 1.13, "", "", 
  "", "", "", "", "", "", "", "", "", "", "", "", "", "", "", "", "", "", "", 
  1361., "", "", "", 209., 54.63, 6.524191*^6, 32.333, 26.3, 4.489, 2.882, 
  3393.474, 1.4, 436.362, 7.11, 3.6, 50.5, 89.22, 4.5, 71.45, 0.697}, 
 {"KGZ", "Asia", "Kyrgyzstan", "2021-05-03", 96337., 277., 329.571, 1622., 
  3., 5.429, 14766.122, 42.457, 50.515, 248.613, 0.46, 0.832, 1.12, "", "", 
  "", "", "", "", "", "", "", "", "", "", "", "", "", "", "", "", "", "", "", 
  1299., "", "", "", 199., 54.63, 6.524191*^6, 32.333, 26.3, 4.489, 2.882, 
  3393.474, 1.4, 436.362, 7.11, 3.6, 50.5, 89.22, 4.5, 71.45, 0.697}, 
 {"KGZ", "Asia", "Kyrgyzstan", "2021-05-04", 96561., 224., 326.286, 1630., 
  8., 5.857, 14800.456, 34.334, 50.012, 249.839, 1.226, 0.898, 1.1, "", "", 
  "", "", "", "", "", "", "", "", "", "", "", "", "", "", "", "", "", "", "", 
  1237., "", "", "", 190., 54.63, 6.524191*^6, 32.333, 26.3, 4.489, 2.882, 
  3393.474, 1.4, 436.362, 7.11, 3.6, 50.5, 89.22, 4.5, 71.45, 0.697}, 
 {"KGZ", "Asia", "Kyrgyzstan", "2021-05-05", 96958., 397., 337., 1637., 7., 
  6.429, 14861.306, 60.85, 51.654, 250.912, 1.073, 0.985, 1.1, "", "", "", 
  "", "", "", "", "", "", "", "", "", "", "", "", "", "", "", "", "", "", 
  1175., "", "", "", 180., 54.63, 6.524191*^6, 32.333, 26.3, 4.489, 2.882, 
  3393.474, 1.4, 436.362, 7.11, 3.6, 50.5, 89.22, 4.5, 71.45, 0.697}, 
 {"KGZ", "Asia", "Kyrgyzstan", "2021-05-06", 97278., 320., 333.429, 1640., 
  3., 6., 14910.354, 49.048, 51.107, 251.372, 0.46, 0.92, 1.09, "", "", "", 
  "", "", "", "", "", "", "", "", "", "", "", "", "", "", "", "", "", "", 
  1175., "", "", "", 180., 54.63, 6.524191*^6, 32.333, 26.3, 4.489, 2.882, 
  3393.474, 1.4, 436.362, 7.11, 3.6, 50.5, 89.22, 4.5, 71.45, 0.697}, 
 {"KGZ", "Asia", "Kyrgyzstan", "2021-05-07", 97663., 385., 341.143, 1643., 
  3., 5.571, 14969.366, 59.011, 52.289, 251.832, 0.46, 0.854, 1.08, "", "", 
  "", "", "", "", "", "", "", "", "", "", "", "", "", "", "", "", "", "", "", 
  1175., "", "", "", 180., 54.63, 6.524191*^6, 32.333, 26.3, 4.489, 2.882, 
  3393.474, 1.4, 436.362, 7.11, 3.6, 50.5, 89.22, 4.5, 71.45, 0.697}, 
 {"KGZ", "Asia", "Kyrgyzstan", "2021-05-08", 98079., 416., 332.429, 1649., 
  6., 5.286, 15033.128, 63.763, 50.953, 252.752, 0.92, 0.81, 1.08, "", "", 
  "", "", "", "", "", "", "", "", "", "", "", "", "", "", "", "", "", "", "", 
  1175., "", "", "", 180., 54.63, 6.524191*^6, 32.333, 26.3, 4.489, 2.882, 
  3393.474, 1.4, 436.362, 7.11, 3.6, 50.5, 89.22, 4.5, 71.45, 0.697}, 
 {"KGZ", "Asia", "Kyrgyzstan", "2021-05-09", 98400., 321., 334.286, 1655., 
  6., 5.143, 15082.33, 49.202, 51.238, 253.671, 0.92, 0.788, 1.07, "", "", 
  "", "", "", "", "", "", "", "", "", "", "", "", "", "", "", "", "", "", "", 
  1175., "", "", "", 180., 54.63, 6.524191*^6, 32.333, 26.3, 4.489, 2.882, 
  3393.474, 1.4, 436.362, 7.11, 3.6, 50.5, 89.22, 4.5, 71.45, 0.697}, 
 {"KGZ", "Asia", "Kyrgyzstan", "2021-05-10", 98654., 254., 331., 1660., 5., 
  5.429, 15121.262, 38.932, 50.734, 254.438, 0.766, 0.832, 1.06, "", "", "", 
  "", "", "", "", "", "", "", "", "", "", "", "", "", "", "", "", "", "", 
  1175., "", "", "", 180., 54.63, 6.524191*^6, 32.333, 26.3, 4.489, 2.882, 
  3393.474, 1.4, 436.362, 7.11, 3.6, 50.5, 89.22, 4.5, 71.45, 0.697}, 
 {"KGZ", "Asia", "Kyrgyzstan", "2021-05-11", 99033., 379., 353.143, 1667., 
  7., 5.286, 15179.353, 58.091, 54.128, 255.511, 1.073, 0.81, 1.05, "", "", 
  "", "", "", "", "", "", "", "", "", "", "", "", "", "", "", 43127., 37117., 
  6010., "", 1175., 0.66, 0.57, 0.09, 180., 54.63, 6.524191*^6, 32.333, 26.3, 
  4.489, 2.882, 3393.474, 1.4, 436.362, 7.11, 3.6, 50.5, 89.22, 4.5, 71.45, 
  0.697}, {"KGZ", "Asia", "Kyrgyzstan", "2021-05-12", 99316., 283., 336.857, 
  1675., 8., 5.429, 15222.73, 43.377, 51.632, 256.737, 1.226, 0.832, 1.04, 
  "", "", "", "", "", "", "", "", "", "", "", "", "", "", "", "", "", "", "", 
  "", "", 1231., "", "", "", 189., 54.63, 6.524191*^6, 32.333, 26.3, 4.489, 
  2.882, 3393.474, 1.4, 436.362, 7.11, 3.6, 50.5, 89.22, 4.5, 71.45, 0.697}, 
 {"KGZ", "Asia", "Kyrgyzstan", "2021-05-13", 99645., 329., 338.143, 1681., 
  6., 5.857, 15273.158, 50.428, 51.829, 257.656, 0.92, 0.898, 1.03, "", "", 
  "", "", "", "", "", "", "", "", "", "", "", "", "", "", "", "", "", "", "", 
  1287., "", "", "", 197., 54.63, 6.524191*^6, 32.333, 26.3, 4.489, 2.882, 
  3393.474, 1.4, 436.362, 7.11, 3.6, 50.5, 89.22, 4.5, 71.45, 0.697}, 
 {"KGZ", "Asia", "Kyrgyzstan", "2021-05-14", 99845., 200., 311.714, 1687., 
  6., 6.286, 15303.813, 30.655, 47.778, 258.576, 0.92, 0.963, 1.02, "", "", 
  "", "", "", "", "", "", "", "", "", "", "", "", "", "", "", "", "", "", "", 
  1343., "", "", "", 206., 54.63, 6.524191*^6, 32.333, 26.3, 4.489, 2.882, 
  3393.474, 1.4, 436.362, 7.11, 3.6, 50.5, 89.22, 4.5, 71.45, 0.697}, 
 {"KGZ", "Asia", "Kyrgyzstan", "2021-05-15", 100249., 404., 310., 1695., 8., 
  6.571, 15365.737, 61.923, 47.515, 259.802, 1.226, 1.007, 1.02, "", "", "", 
  "", "", "", "", "", "", "", "", "", "", "", "", "", "", "", "", "", "", 
  1399., "", "", "", 214., 54.63, 6.524191*^6, 32.333, 26.3, 4.489, 2.882, 
  3393.474, 1.4, 436.362, 7.11, 3.6, 50.5, 89.22, 4.5, 71.45, 0.697}, 
 {"KGZ", "Asia", "Kyrgyzstan", "2021-05-16", 100473., 224., 296.143, 1703., 
  8., 6.857, 15400.07, 34.334, 45.392, 261.029, 1.226, 1.051, 1.02, "", "", 
  "", "", "", "", "", "", "", "", "", "", "", "", "", "", "", "", "", "", "", 
  1455., "", "", "", 223., 54.63, 6.524191*^6, 32.333, 26.3, 4.489, 2.882, 
  3393.474, 1.4, 436.362, 7.11, 3.6, 50.5, 89.22, 4.5, 71.45, 0.697}, 
 {"KGZ", "Asia", "Kyrgyzstan", "2021-05-17", 100732., 259., 296.857, 1711., 
  8., 7.286, 15439.769, 39.698, 45.501, 262.255, 1.226, 1.117, 1.02, "", "", 
  "", "", "", "", "", "", "", "", "", "", "", "", "", "", "", "", "", "", "", 
  1512., "", "", "", 232., 54.63, 6.524191*^6, 32.333, 26.3, 4.489, 2.882, 
  3393.474, 1.4, 436.362, 7.11, 3.6, 50.5, 89.22, 4.5, 71.45, 0.697}, 
 {"KGZ", "Asia", "Kyrgyzstan", "2021-05-18", 100966., 234., 276.143, 1718., 
  7., 7.286, 15475.635, 35.867, 42.326, 263.328, 1.073, 1.117, 1.02, "", "", 
  "", "", "", "", "", "", "", "", "", "", "", "", "", "", "", 54101., "", "", 
  "", 1568., 0.83, "", "", 240., 50., 6.524191*^6, 32.333, 26.3, 4.489, 
  2.882, 3393.474, 1.4, 436.362, 7.11, 3.6, 50.5, 89.22, 4.5, 71.45, 0.697}, 
 {"KGZ", "Asia", "Kyrgyzstan", "2021-05-19", 101219., 253., 271.857, 1725., 
  7., 7.143, 15514.414, 38.779, 41.669, 264.401, 1.073, 1.095, 1.02, "", "", 
  "", "", "", "", "", "", "", "", "", "", "", "", "", "", "", "", "", "", "", 
  "", "", "", "", "", 50., 6.524191*^6, 32.333, 26.3, 4.489, 2.882, 3393.474, 
  1.4, 436.362, 7.11, 3.6, 50.5, 89.22, 4.5, 71.45, 0.697}, 
 {"KGZ", "Asia", "Kyrgyzstan", "2021-05-20", 101580., 361., 276.429, 1729., 
  4., 6.857, 15569.747, 55.333, 42.37, 265.014, 0.613, 1.051, 1.02, "", "", 
  "", "", "", "", "", "", "", "", "", "", "", "", "", "", "", "", "", "", "", 
  "", "", "", "", "", 50., 6.524191*^6, 32.333, 26.3, 4.489, 2.882, 3393.474, 
  1.4, 436.362, 7.11, 3.6, 50.5, 89.22, 4.5, 71.45, 0.697}, 
 {"KGZ", "Asia", "Kyrgyzstan", "2021-05-21", 101878., 298., 290.429, 1735., 
  6., 6.857, 15615.423, 45.676, 44.516, 265.933, 0.92, 1.051, 1.02, "", "", 
  "", "", "", "", "", "", "", "", "", "", "", "", "", "", "", "", "", "", "", 
  "", "", "", "", "", 50., 6.524191*^6, 32.333, 26.3, 4.489, 2.882, 3393.474, 
  1.4, 436.362, 7.11, 3.6, 50.5, 89.22, 4.5, 71.45, 0.697}, 
 {"KGZ", "Asia", "Kyrgyzstan", "2021-05-22", 102186., 308., 276.714, 1743., 
  8., 6.857, 15662.632, 47.209, 42.414, 267.16, 1.226, 1.051, 1.02, "", "", 
  "", "", "", "", "", "", "", "", "", "", "", "", "", "", "", "", "", "", "", 
  "", "", "", "", "", 50., 6.524191*^6, 32.333, 26.3, 4.489, 2.882, 3393.474, 
  1.4, 436.362, 7.11, 3.6, 50.5, 89.22, 4.5, 71.45, 0.697}, 
 {"KGZ", "Asia", "Kyrgyzstan", "2021-05-23", 102511., 325., 291.143, 1751., 
  8., 6.857, 15712.446, 49.815, 44.625, 268.386, 1.226, 1.051, 1.03, "", "", 
  "", "", "", "", "", "", "", "", "", "", "", "", "", "", "", "", "", "", "", 
  "", "", "", "", "", 50., 6.524191*^6, 32.333, 26.3, 4.489, 2.882, 3393.474, 
  1.4, 436.362, 7.11, 3.6, 50.5, 89.22, 4.5, 71.45, 0.697}, 
 {"KGZ", "Asia", "Kyrgyzstan", "2021-05-24", 102702., 191., 281.429, 1757., 
  6., 6.571, 15741.722, 29.276, 43.136, 269.305, 0.92, 1.007, 1.03, "", "", 
  "", "", "", "", "", "", "", "", "", "", "", "", "", "", "", "", "", "", "", 
  "", "", "", "", "", 50., 6.524191*^6, 32.333, 26.3, 4.489, 2.882, 3393.474, 
  1.4, 436.362, 7.11, 3.6, 50.5, 89.22, 4.5, 71.45, 0.697}, 
 {"KGZ", "Asia", "Kyrgyzstan", "2021-05-25", 103000., 298., 290.571, 1765., 
  8., 6.714, 15787.398, 45.676, 44.538, 270.532, 1.226, 1.029, 1.03, "", "", 
  "", "", "", "", "", "", "", "", "", "", "", "", "", "", "", "", "", "", "", 
  "", "", "", "", "", 50., 6.524191*^6, 32.333, 26.3, 4.489, 2.882, 3393.474, 
  1.4, 436.362, 7.11, 3.6, 50.5, 89.22, 4.5, 71.45, 0.697}, 
 {"KGZ", "Asia", "Kyrgyzstan", "2021-05-26", 103207., 207., 284., 1773., 8., 
  6.857, 15819.126, 31.728, 43.53, 271.758, 1.226, 1.051, 1.03, "", "", "", 
  "", "", "", "", "", "", "", "", "", "", "", "", "", "", "", "", "", "", "", 
  "", "", "", "", 50., 6.524191*^6, 32.333, 26.3, 4.489, 2.882, 3393.474, 
  1.4, 436.362, 7.11, 3.6, 50.5, 89.22, 4.5, 71.45, 0.697}, 
 {"KGZ", "Asia", "Kyrgyzstan", "2021-05-27", 103583., 376., 286.143, 1781., 
  8., 7.429, 15876.758, 57.632, 43.859, 272.984, 1.226, 1.139, 1.04, "", "", 
  "", "", "", "", "", "", "", "", "", "", "", "", "", "", "", "", "", "", "", 
  "", "", "", "", "", 50., 6.524191*^6, 32.333, 26.3, 4.489, 2.882, 3393.474, 
  1.4, 436.362, 7.11, 3.6, 50.5, 89.22, 4.5, 71.45, 0.697}, 
 {"KGZ", "Asia", "Kyrgyzstan", "2021-05-28", 103866., 283., 284., 1788., 7., 
  7.571, 15920.135, 43.377, 43.53, 274.057, 1.073, 1.161, 1.04, "", "", "", 
  "", "", "", "", "", "", "", "", "", "", "", "", "", "", "", "", "", "", "", 
  "", "", "", "", 50., 6.524191*^6, 32.333, 26.3, 4.489, 2.882, 3393.474, 
  1.4, 436.362, 7.11, 3.6, 50.5, 89.22, 4.5, 71.45, 0.697}, 
 {"KGZ", "Asia", "Kyrgyzstan", "2021-05-29", 104222., 356., 290.857, 1797., 
  9., 7.714, 15974.701, 54.566, 44.581, 275.436, 1.379, 1.182, 1.05, "", "", 
  "", "", "", "", "", "", "", "", "", "", "", "", "", "", "", "", "", "", "", 
  "", "", "", "", "", 50., 6.524191*^6, 32.333, 26.3, 4.489, 2.882, 3393.474, 
  1.4, 436.362, 7.11, 3.6, 50.5, 89.22, 4.5, 71.45, 0.697}, 
 {"KGZ", "Asia", "Kyrgyzstan", "2021-05-30", 104555., 333., 292., 1803., 6., 
  7.429, 16025.742, 51.041, 44.757, 276.356, 0.92, 1.139, 1.05, "", "", "", 
  "", "", "", "", "", "", "", "", "", "", "", "", "", "", "", "", "", "", "", 
  "", "", "", "", 50., 6.524191*^6, 32.333, 26.3, 4.489, 2.882, 3393.474, 
  1.4, 436.362, 7.11, 3.6, 50.5, 89.22, 4.5, 71.45, 0.697}, 
 {"KGZ", "Asia", "Kyrgyzstan", "2021-05-31", 104729., 174., 289.571, 1808., 
  5., 7.286, 16052.412, 26.67, 44.384, 277.122, 0.766, 1.117, 1.06, "", "", 
  "", "", "", "", "", "", "", "", "", "", "", "", "", "", "", "", "", "", "", 
  "", "", "", "", "", 49.07, 6.524191*^6, 32.333, 26.3, 4.489, 2.882, 
  3393.474, 1.4, 436.362, 7.11, 3.6, 50.5, 89.22, 4.5, 71.45, 0.697}, 
 {"KGZ", "Asia", "Kyrgyzstan", "2021-06-01", 105111., 382., 301.571, 1815., 
  7., 7.143, 16110.963, 58.551, 46.224, 278.195, 1.073, 1.095, 1.06, "", "", 
  "", "", "", "", "", "", "", "", "", "", "", "", "", "", "", "", "", "", "", 
  "", "", "", "", "", 43.52, 6.524191*^6, 32.333, 26.3, 4.489, 2.882, 
  3393.474, 1.4, 436.362, 7.11, 3.6, 50.5, 89.22, 4.5, 71.45, 0.697}, 
 {"KGZ", "Asia", "Kyrgyzstan", "2021-06-02", 105469., 358., 323.143, 1821., 
  6., 6.857, 16165.836, 54.873, 49.53, 279.115, 0.92, 1.051, 1.06, "", "", 
  "", "", "", "", "", "", "", "", "", "", "", "", "", "", "", "", "", "", "", 
  "", "", "", "", "", 43.52, 6.524191*^6, 32.333, 26.3, 4.489, 2.882, 
  3393.474, 1.4, 436.362, 7.11, 3.6, 50.5, 89.22, 4.5, 71.45, 0.697}, 
 {"KGZ", "Asia", "Kyrgyzstan", "2021-06-03", 105840., 371., 322.429, 1830., 
  9., 7., 16222.701, 56.865, 49.42, 280.495, 1.379, 1.073, 1.07, "", "", "", 
  "", "", "", "", "", "", "", "", "", "", "", "", "", "", "", "", "", "", "", 
  "", "", "", "", 43.52, 6.524191*^6, 32.333, 26.3, 4.489, 2.882, 3393.474, 
  1.4, 436.362, 7.11, 3.6, 50.5, 89.22, 4.5, 71.45, 0.697}, 
 {"KGZ", "Asia", "Kyrgyzstan", "2021-06-04", 106223., 383., 336.714, 1837., 
  7., 7., 16281.406, 58.705, 51.61, 281.567, 1.073, 1.073, 1.07, "", "", "", 
  "", "", "", "", "", "", "", "", "", "", "", "", "", "", "", "", "", "", "", 
  "", "", "", "", 43.52, 6.524191*^6, 32.333, 26.3, 4.489, 2.882, 3393.474, 
  1.4, 436.362, 7.11, 3.6, 50.5, 89.22, 4.5, 71.45, 0.697}, 
 {"KGZ", "Asia", "Kyrgyzstan", "2021-06-05", 106636., 413., 344.857, 1842., 
  5., 6.429, 16344.708, 63.303, 52.858, 282.334, 0.766, 0.985, 1.07, "", "", 
  "", "", "", "", "", "", "", "", "", "", "", "", "", "", "", "", "", "", "", 
  "", "", "", "", "", 43.52, 6.524191*^6, 32.333, 26.3, 4.489, 2.882, 
  3393.474, 1.4, 436.362, 7.11, 3.6, 50.5, 89.22, 4.5, 71.45, 0.697}, 
 {"KGZ", "Asia", "Kyrgyzstan", "2021-06-06", 106973., 337., 345.429, 1847., 
  5., 6.286, 16396.362, 51.654, 52.946, 283.1, 0.766, 0.963, 1.07, "", "", 
  "", "", "", "", "", "", "", "", "", "", "", "", "", "", "", "", "", "", "", 
  "", "", "", "", "", 43.52, 6.524191*^6, 32.333, 26.3, 4.489, 2.882, 
  3393.474, 1.4, 436.362, 7.11, 3.6, 50.5, 89.22, 4.5, 71.45, 0.697}, 
 {"KGZ", "Asia", "Kyrgyzstan", "2021-06-07", 107335., 362., 372.286, 1852., 
  5., 6.286, 16451.848, 55.486, 57.062, 283.867, 0.766, 0.963, "", "", "", 
  "", "", "", "", "", "", "", "", "", "", "", "", "", "", "", "", "", "", "", 
  "", "", "", "", "", 43.52, 6.524191*^6, 32.333, 26.3, 4.489, 2.882, 
  3393.474, 1.4, 436.362, 7.11, 3.6, 50.5, 89.22, 4.5, 71.45, 0.697}, 
 {"LAO", "Asia", "Laos", "2020-03-24", 2., 2., "", "", "", "", 0.275, 0.275, 
  "", "", "", "", "", "", "", "", "", "", "", "", "", "", "", "", "", "", "", 
  "", "", "", "", "", "", "", "", "", "", "", "", 25.93, 7.275556*^6, 29.715, 
  24.4, 4.029, 2.322, 6397.36, 22.7, 368.111, 4., 7.3, 51.2, 49.839, 1.5, 
  67.92, 0.613}, {"LAO", "Asia", "Laos", "2020-03-25", 3., 1., "", "", "", 
  "", 0.412, 0.137, "", "", "", "", "", "", "", "", "", "", "", "", "", "", 
  "", "", "", "", "", "", "", "", "", "", "", "", "", "", "", "", "", 25.93, 
  7.275556*^6, 29.715, 24.4, 4.029, 2.322, 6397.36, 22.7, 368.111, 4., 7.3, 
  51.2, 49.839, 1.5, 67.92, 0.613}, {"LAO", "Asia", "Laos", "2020-03-26", 6., 
  3., "", "", "", "", 0.825, 0.412, "", "", "", "", "", "", "", "", "", "", 
  "", "", "", "", "", "", "", "", "", "", "", "", "", "", "", "", "", "", "", 
  "", "", 28.7, 7.275556*^6, 29.715, 24.4, 4.029, 2.322, 6397.36, 22.7, 
  368.111, 4., 7.3, 51.2, 49.839, 1.5, 67.92, 0.613}, 
 {"LAO", "Asia", "Laos", "2020-03-27", 6., 0., "", "", "", "", 0.825, 0., "", 
  "", "", "", "", "", "", "", "", "", "", "", "", "", "", "", "", "", "", "", 
  "", "", "", "", "", "", "", "", "", "", "", 28.7, 7.275556*^6, 29.715, 
  24.4, 4.029, 2.322, 6397.36, 22.7, 368.111, 4., 7.3, 51.2, 49.839, 1.5, 
  67.92, 0.613}, {"LAO", "Asia", "Laos", "2020-03-28", 8., 2., "", "", "", 
  "", 1.1, 0.275, "", "", "", "", "", "", "", "", "", "", "", "", "", "", "", 
  "", "", "", "", "", "", "", "", "", "", "", "", "", "", "", "", 28.7, 
  7.275556*^6, 29.715, 24.4, 4.029, 2.322, 6397.36, 22.7, 368.111, 4., 7.3, 
  51.2, 49.839, 1.5, 67.92, 0.613}, {"LAO", "Asia", "Laos", "2020-03-29", 8., 
  0., 1.143, "", "", 0., 1.1, 0., 0.157, "", "", 0., "", "", "", "", "", "", 
  "", "", "", "", "", "", "", "", "", "", "", "", "", "", "", "", "", "", "", 
  "", "", 28.7, 7.275556*^6, 29.715, 24.4, 4.029, 2.322, 6397.36, 22.7, 
  368.111, 4., 7.3, 51.2, 49.839, 1.5, 67.92, 0.613}, 
 {"LAO", "Asia", "Laos", "2020-03-30", 8., 0., 1.143, "", "", 0., 1.1, 0., 
  0.157, "", "", 0., "", "", "", "", "", "", "", "", "", "", "", "", "", "", 
  "", "", "", "", "", "", "", "", "", "", "", "", "", 96.3, 7.275556*^6, 
  29.715, 24.4, 4.029, 2.322, 6397.36, 22.7, 368.111, 4., 7.3, 51.2, 49.839, 
  1.5, 67.92, 0.613}, {"LAO", "Asia", "Laos", "2020-03-31", 9., 1., 1., "", 
  "", 0., 1.237, 0.137, 0.137, "", "", 0., "", "", "", "", "", "", "", "", 
  "", "", "", "", "", "", "", "", "", "", "", "", "", "", "", "", "", "", "", 
  96.3, 7.275556*^6, 29.715, 24.4, 4.029, 2.322, 6397.36, 22.7, 368.111, 4., 
  7.3, 51.2, 49.839, 1.5, 67.92, 0.613}, {"LAO", "Asia", "Laos", 
  "2020-04-01", 10., 1., 1., "", "", 0., 1.374, 0.137, 0.137, "", "", 0., "", 
  "", "", "", "", "", "", "", "", "", "", "", "", "", "", "", "", "", "", "", 
  "", "", "", "", "", "", "", 96.3, 7.275556*^6, 29.715, 24.4, 4.029, 2.322, 
  6397.36, 22.7, 368.111, 4., 7.3, 51.2, 49.839, 1.5, 67.92, 0.613}, 
 {"LAO", "Asia", "Laos", "2020-04-02", 10., 0., 0.571, "", "", 0., 1.374, 0., 
  0.079, "", "", 0., "", "", "", "", "", "", "", "", "", "", "", "", "", "", 
  "", "", "", "", "", "", "", "", "", "", "", "", "", 96.3, 7.275556*^6, 
  29.715, 24.4, 4.029, 2.322, 6397.36, 22.7, 368.111, 4., 7.3, 51.2, 49.839, 
  1.5, 67.92, 0.613}, {"LAO", "Asia", "Laos", "2020-04-03", 10., 0., 0.571, 
  "", "", 0., 1.374, 0., 0.079, "", "", 0., "", "", "", "", "", "", "", "", 
  "", "", "", "", "", "", "", "", "", "", "", "", "", "", "", "", "", "", "", 
  96.3, 7.275556*^6, 29.715, 24.4, 4.029, 2.322, 6397.36, 22.7, 368.111, 4., 
  7.3, 51.2, 49.839, 1.5, 67.92, 0.613}, {"LAO", "Asia", "Laos", 
  "2020-04-04", 10., 0., 0.286, "", "", 0., 1.374, 0., 0.039, "", "", 0., "", 
  "", "", "", "", "", "", "", "", "", "", "", "", "", "", "", "", "", "", "", 
  "", "", "", "", "", "", "", 96.3, 7.275556*^6, 29.715, 24.4, 4.029, 2.322, 
  6397.36, 22.7, 368.111, 4., 7.3, 51.2, 49.839, 1.5, 67.92, 0.613}, 
 {"LAO", "Asia", "Laos", "2020-04-05", 11., 1., 0.429, "", "", 0., 1.512, 
  0.137, 0.059, "", "", 0., "", "", "", "", "", "", "", "", "", "", "", "", 
  "", "", "", "", "", "", "", "", "", "", "", "", "", "", "", 96.3, 
  7.275556*^6, 29.715, 24.4, 4.029, 2.322, 6397.36, 22.7, 368.111, 4., 7.3, 
  51.2, 49.839, 1.5, 67.92, 0.613}, {"LAO", "Asia", "Laos", "2020-04-06", 
  12., 1., 0.571, "", "", 0., 1.649, 0.137, 0.079, "", "", 0., "", "", "", 
  "", "", "", "", "", "", "", "", "", "", "", "", "", "", "", "", "", "", "", 
  "", "", "", "", "", 96.3, 7.275556*^6, 29.715, 24.4, 4.029, 2.322, 6397.36, 
  22.7, 368.111, 4., 7.3, 51.2, 49.839, 1.5, 67.92, 0.613}, 
 {"LAO", "Asia", "Laos", "2020-04-07", 14., 2., 0.714, "", "", 0., 1.924, 
  0.275, 0.098, "", "", 0., "", "", "", "", "", "", "", "", "", "", "", "", 
  "", "", "", "", "", "", "", "", "", "", "", "", "", "", "", 96.3, 
  7.275556*^6, 29.715, 24.4, 4.029, 2.322, 6397.36, 22.7, 368.111, 4., 7.3, 
  51.2, 49.839, 1.5, 67.92, 0.613}, {"LAO", "Asia", "Laos", "2020-04-08", 
  15., 1., 0.714, "", "", 0., 2.062, 0.137, 0.098, "", "", 0., "", "", "", 
  "", "", "", "", "", "", "", "", "", "", "", "", "", "", "", "", "", "", "", 
  "", "", "", "", "", 96.3, 7.275556*^6, 29.715, 24.4, 4.029, 2.322, 6397.36, 
  22.7, 368.111, 4., 7.3, 51.2, 49.839, 1.5, 67.92, 0.613}, 
 {"LAO", "Asia", "Laos", "2020-04-09", 16., 1., 0.857, "", "", 0., 2.199, 
  0.137, 0.118, "", "", 0., "", "", "", "", "", "", "", "", "", "", "", "", 
  "", "", "", "", "", "", "", "", "", "", "", "", "", "", "", 96.3, 
  7.275556*^6, 29.715, 24.4, 4.029, 2.322, 6397.36, 22.7, 368.111, 4., 7.3, 
  51.2, 49.839, 1.5, 67.92, 0.613}, {"LAO", "Asia", "Laos", "2020-04-10", 
  16., 0., 0.857, "", "", 0., 2.199, 0., 0.118, "", "", 0., "", "", "", "", 
  "", "", "", "", "", "", "", "", "", "", "", "", "", "", "", "", "", "", "", 
  "", "", "", "", 96.3, 7.275556*^6, 29.715, 24.4, 4.029, 2.322, 6397.36, 
  22.7, 368.111, 4., 7.3, 51.2, 49.839, 1.5, 67.92, 0.613}, 
 {"LAO", "Asia", "Laos", "2020-04-11", 18., 2., 1.143, "", "", 0., 2.474, 
  0.275, 0.157, "", "", 0., "", "", "", "", "", "", "", "", "", "", "", "", 
  "", "", "", "", "", "", "", "", "", "", "", "", "", "", "", 96.3, 
  7.275556*^6, 29.715, 24.4, 4.029, 2.322, 6397.36, 22.7, 368.111, 4., 7.3, 
  51.2, 49.839, 1.5, 67.92, 0.613}, {"LAO", "Asia", "Laos", "2020-04-12", 
  19., 1., 1.143, "", "", 0., 2.611, 0.137, 0.157, "", "", 0., "", "", "", 
  "", "", "", "", "", "", "", "", "", "", "", "", "", "", "", "", "", "", "", 
  "", "", "", "", "", 96.3, 7.275556*^6, 29.715, 24.4, 4.029, 2.322, 6397.36, 
  22.7, 368.111, 4., 7.3, 51.2, 49.839, 1.5, 67.92, 0.613}, 
 {"LAO", "Asia", "Laos", "2020-04-13", 19., 0., 1., "", "", 0., 2.611, 0., 
  0.137, "", "", 0., "", "", "", "", "", "", "", "", "", "", "", "", "", "", 
  "", "", "", "", "", "", "", "", "", "", "", "", "", 96.3, 7.275556*^6, 
  29.715, 24.4, 4.029, 2.322, 6397.36, 22.7, 368.111, 4., 7.3, 51.2, 49.839, 
  1.5, 67.92, 0.613}, {"LAO", "Asia", "Laos", "2020-04-14", 19., 0., 0.714, 
  "", "", 0., 2.611, 0., 0.098, "", "", 0., "", "", "", "", "", "", "", "", 
  "", "", "", "", "", "", "", "", "", "", "", "", "", "", "", "", "", "", "", 
  96.3, 7.275556*^6, 29.715, 24.4, 4.029, 2.322, 6397.36, 22.7, 368.111, 4., 
  7.3, 51.2, 49.839, 1.5, 67.92, 0.613}, {"LAO", "Asia", "Laos", 
  "2020-04-15", 19., 0., 0.571, "", "", 0., 2.611, 0., 0.079, "", "", 0., "", 
  "", "", "", "", "", "", "", "", "", "", "", "", "", "", "", "", "", "", "", 
  "", "", "", "", "", "", "", 96.3, 7.275556*^6, 29.715, 24.4, 4.029, 2.322, 
  6397.36, 22.7, 368.111, 4., 7.3, 51.2, 49.839, 1.5, 67.92, 0.613}, 
 {"LAO", "Asia", "Laos", "2020-04-16", 19., 0., 0.429, "", "", 0., 2.611, 0., 
  0.059, "", "", 0., "", "", "", "", "", "", "", "", "", "", "", "", "", "", 
  "", "", "", "", "", "", "", "", "", "", "", "", "", 96.3, 7.275556*^6, 
  29.715, 24.4, 4.029, 2.322, 6397.36, 22.7, 368.111, 4., 7.3, 51.2, 49.839, 
  1.5, 67.92, 0.613}, {"LAO", "Asia", "Laos", "2020-04-17", 19., 0., 0.429, 
  "", "", 0., 2.611, 0., 0.059, "", "", 0., "", "", "", "", "", "", "", "", 
  "", "", "", "", "", "", "", "", "", "", "", "", "", "", "", "", "", "", "", 
  96.3, 7.275556*^6, 29.715, 24.4, 4.029, 2.322, 6397.36, 22.7, 368.111, 4., 
  7.3, 51.2, 49.839, 1.5, 67.92, 0.613}, {"LAO", "Asia", "Laos", 
  "2020-04-18", 19., 0., 0.143, "", "", 0., 2.611, 0., 0.02, "", "", 0., "", 
  "", "", "", "", "", "", "", "", "", "", "", "", "", "", "", "", "", "", "", 
  "", "", "", "", "", "", "", 96.3, 7.275556*^6, 29.715, 24.4, 4.029, 2.322, 
  6397.36, 22.7, 368.111, 4., 7.3, 51.2, 49.839, 1.5, 67.92, 0.613}, 
 {"LAO", "Asia", "Laos", "2020-04-19", 19., 0., 0., "", "", 0., 2.611, 0., 
  0., "", "", 0., "", "", "", "", "", "", "", "", "", "", "", "", "", "", "", 
  "", "", "", "", "", "", "", "", "", "", "", "", 96.3, 7.275556*^6, 29.715, 
  24.4, 4.029, 2.322, 6397.36, 22.7, 368.111, 4., 7.3, 51.2, 49.839, 1.5, 
  67.92, 0.613}, {"LAO", "Asia", "Laos", "2020-04-20", 19., 0., 0., "", "", 
  0., 2.611, 0., 0., "", "", 0., "", "", "", "", "", "", "", "", "", "", "", 
  "", "", "", "", "", "", "", "", "", "", "", "", "", "", "", "", 96.3, 
  7.275556*^6, 29.715, 24.4, 4.029, 2.322, 6397.36, 22.7, 368.111, 4., 7.3, 
  51.2, 49.839, 1.5, 67.92, 0.613}, {"LAO", "Asia", "Laos", "2020-04-21", 
  19., 0., 0., "", "", 0., 2.611, 0., 0., "", "", 0., "", "", "", "", "", "", 
  "", "", "", "", "", "", "", "", "", "", "", "", "", "", "", "", "", "", "", 
  "", "", 96.3, 7.275556*^6, 29.715, 24.4, 4.029, 2.322, 6397.36, 22.7, 
  368.111, 4., 7.3, 51.2, 49.839, 1.5, 67.92, 0.613}, 
 {"LAO", "Asia", "Laos", "2020-04-22", 19., 0., 0., "", "", 0., 2.611, 0., 
  0., "", "", 0., "", "", "", "", "", "", "", "", "", "", "", "", "", "", "", 
  "", "", "", "", "", "", "", "", "", "", "", "", 96.3, 7.275556*^6, 29.715, 
  24.4, 4.029, 2.322, 6397.36, 22.7, 368.111, 4., 7.3, 51.2, 49.839, 1.5, 
  67.92, 0.613}, {"LAO", "Asia", "Laos", "2020-04-23", 19., 0., 0., "", "", 
  0., 2.611, 0., 0., "", "", 0., "", "", "", "", "", "", "", "", "", "", "", 
  "", "", "", "", "", "", "", "", "", "", "", "", "", "", "", "", 96.3, 
  7.275556*^6, 29.715, 24.4, 4.029, 2.322, 6397.36, 22.7, 368.111, 4., 7.3, 
  51.2, 49.839, 1.5, 67.92, 0.613}, {"LAO", "Asia", "Laos", "2020-04-24", 
  19., 0., 0., "", "", 0., 2.611, 0., 0., "", "", 0., "", "", "", "", "", "", 
  "", "", "", "", "", "", "", "", "", "", "", "", "", "", "", "", "", "", "", 
  "", "", 96.3, 7.275556*^6, 29.715, 24.4, 4.029, 2.322, 6397.36, 22.7, 
  368.111, 4., 7.3, 51.2, 49.839, 1.5, 67.92, 0.613}, 
 {"LAO", "Asia", "Laos", "2020-04-25", 19., 0., 0., "", "", 0., 2.611, 0., 
  0., "", "", 0., "", "", "", "", "", "", "", "", "", "", "", "", "", "", "", 
  "", "", "", "", "", "", "", "", "", "", "", "", 96.3, 7.275556*^6, 29.715, 
  24.4, 4.029, 2.322, 6397.36, 22.7, 368.111, 4., 7.3, 51.2, 49.839, 1.5, 
  67.92, 0.613}, {"LAO", "Asia", "Laos", "2020-04-26", 19., 0., 0., "", "", 
  0., 2.611, 0., 0., "", "", 0., "", "", "", "", "", "", "", "", "", "", "", 
  "", "", "", "", "", "", "", "", "", "", "", "", "", "", "", "", 96.3, 
  7.275556*^6, 29.715, 24.4, 4.029, 2.322, 6397.36, 22.7, 368.111, 4., 7.3, 
  51.2, 49.839, 1.5, 67.92, 0.613}, {"LAO", "Asia", "Laos", "2020-04-27", 
  19., 0., 0., "", "", 0., 2.611, 0., 0., "", "", 0., "", "", "", "", "", "", 
  "", "", "", "", "", "", "", "", "", "", "", "", "", "", "", "", "", "", "", 
  "", "", 96.3, 7.275556*^6, 29.715, 24.4, 4.029, 2.322, 6397.36, 22.7, 
  368.111, 4., 7.3, 51.2, 49.839, 1.5, 67.92, 0.613}, 
 {"LAO", "Asia", "Laos", "2020-04-28", 19., 0., 0., "", "", 0., 2.611, 0., 
  0., "", "", 0., "", "", "", "", "", "", "", "", "", "", "", "", "", "", "", 
  "", "", "", "", "", "", "", "", "", "", "", "", 96.3, 7.275556*^6, 29.715, 
  24.4, 4.029, 2.322, 6397.36, 22.7, 368.111, 4., 7.3, 51.2, 49.839, 1.5, 
  67.92, 0.613}, {"LAO", "Asia", "Laos", "2020-04-29", 19., 0., 0., "", "", 
  0., 2.611, 0., 0., "", "", 0., "", "", "", "", "", "", "", "", "", "", "", 
  "", "", "", "", "", "", "", "", "", "", "", "", "", "", "", "", 96.3, 
  7.275556*^6, 29.715, 24.4, 4.029, 2.322, 6397.36, 22.7, 368.111, 4., 7.3, 
  51.2, 49.839, 1.5, 67.92, 0.613}, {"LAO", "Asia", "Laos", "2020-04-30", 
  19., 0., 0., "", "", 0., 2.611, 0., 0., "", "", 0., "", "", "", "", "", "", 
  "", "", "", "", "", "", "", "", "", "", "", "", "", "", "", "", "", "", "", 
  "", "", 96.3, 7.275556*^6, 29.715, 24.4, 4.029, 2.322, 6397.36, 22.7, 
  368.111, 4., 7.3, 51.2, 49.839, 1.5, 67.92, 0.613}, 
 {"LAO", "Asia", "Laos", "2020-05-01", 19., 0., 0., "", "", 0., 2.611, 0., 
  0., "", "", 0., "", "", "", "", "", "", "", "", "", "", "", "", "", "", "", 
  "", "", "", "", "", "", "", "", "", "", "", "", 96.3, 7.275556*^6, 29.715, 
  24.4, 4.029, 2.322, 6397.36, 22.7, 368.111, 4., 7.3, 51.2, 49.839, 1.5, 
  67.92, 0.613}, {"LAO", "Asia", "Laos", "2020-05-02", 19., 0., 0., "", "", 
  0., 2.611, 0., 0., "", "", 0., "", "", "", "", "", "", "", "", "", "", "", 
  "", "", "", "", "", "", "", "", "", "", "", "", "", "", "", "", 96.3, 
  7.275556*^6, 29.715, 24.4, 4.029, 2.322, 6397.36, 22.7, 368.111, 4., 7.3, 
  51.2, 49.839, 1.5, 67.92, 0.613}, {"LAO", "Asia", "Laos", "2020-05-03", 
  19., 0., 0., "", "", 0., 2.611, 0., 0., "", "", 0., "", "", "", "", "", "", 
  "", "", "", "", "", "", "", "", "", "", "", "", "", "", "", "", "", "", "", 
  "", "", 96.3, 7.275556*^6, 29.715, 24.4, 4.029, 2.322, 6397.36, 22.7, 
  368.111, 4., 7.3, 51.2, 49.839, 1.5, 67.92, 0.613}, 
 {"LAO", "Asia", "Laos", "2020-05-04", 19., 0., 0., "", "", 0., 2.611, 0., 
  0., "", "", 0., "", "", "", "", "", "", "", "", "", "", "", "", "", "", "", 
  "", "", "", "", "", "", "", "", "", "", "", "", 82.41, 7.275556*^6, 29.715, 
  24.4, 4.029, 2.322, 6397.36, 22.7, 368.111, 4., 7.3, 51.2, 49.839, 1.5, 
  67.92, 0.613}, {"LAO", "Asia", "Laos", "2020-05-05", 19., 0., 0., "", "", 
  0., 2.611, 0., 0., "", "", 0., "", "", "", "", "", "", "", "", "", "", "", 
  "", "", "", "", "", "", "", "", "", "", "", "", "", "", "", "", 82.41, 
  7.275556*^6, 29.715, 24.4, 4.029, 2.322, 6397.36, 22.7, 368.111, 4., 7.3, 
  51.2, 49.839, 1.5, 67.92, 0.613}, {"LAO", "Asia", "Laos", "2020-05-06", 
  19., 0., 0., "", "", 0., 2.611, 0., 0., "", "", 0., "", "", "", "", "", "", 
  "", "", "", "", "", "", "", "", "", "", "", "", "", "", "", "", "", "", "", 
  "", "", 82.41, 7.275556*^6, 29.715, 24.4, 4.029, 2.322, 6397.36, 22.7, 
  368.111, 4., 7.3, 51.2, 49.839, 1.5, 67.92, 0.613}, 
 {"LAO", "Asia", "Laos", "2020-05-07", 19., 0., 0., "", "", 0., 2.611, 0., 
  0., "", "", 0., "", "", "", "", "", "", "", "", "", "", "", "", "", "", "", 
  "", "", "", "", "", "", "", "", "", "", "", "", 82.41, 7.275556*^6, 29.715, 
  24.4, 4.029, 2.322, 6397.36, 22.7, 368.111, 4., 7.3, 51.2, 49.839, 1.5, 
  67.92, 0.613}, {"LAO", "Asia", "Laos", "2020-05-08", 19., 0., 0., "", "", 
  0., 2.611, 0., 0., "", "", 0., "", "", "", "", "", "", "", "", "", "", "", 
  "", "", "", "", "", "", "", "", "", "", "", "", "", "", "", "", 82.41, 
  7.275556*^6, 29.715, 24.4, 4.029, 2.322, 6397.36, 22.7, 368.111, 4., 7.3, 
  51.2, 49.839, 1.5, 67.92, 0.613}, {"LAO", "Asia", "Laos", "2020-05-09", 
  19., 0., 0., "", "", 0., 2.611, 0., 0., "", "", 0., "", "", "", "", "", "", 
  "", "", "", "", "", "", "", "", "", "", "", "", "", "", "", "", "", "", "", 
  "", "", 82.41, 7.275556*^6, 29.715, 24.4, 4.029, 2.322, 6397.36, 22.7, 
  368.111, 4., 7.3, 51.2, 49.839, 1.5, 67.92, 0.613}, 
 {"LAO", "Asia", "Laos", "2020-05-10", 19., 0., 0., "", "", 0., 2.611, 0., 
  0., "", "", 0., "", "", "", "", "", "", "", "", "", "", "", "", "", "", "", 
  "", "", "", "", "", "", "", "", "", "", "", "", 82.41, 7.275556*^6, 29.715, 
  24.4, 4.029, 2.322, 6397.36, 22.7, 368.111, 4., 7.3, 51.2, 49.839, 1.5, 
  67.92, 0.613}, {"LAO", "Asia", "Laos", "2020-05-11", 19., 0., 0., "", "", 
  0., 2.611, 0., 0., "", "", 0., "", "", "", "", "", "", "", "", "", "", "", 
  "", "", "", "", "", "", "", "", "", "", "", "", "", "", "", "", 82.41, 
  7.275556*^6, 29.715, 24.4, 4.029, 2.322, 6397.36, 22.7, 368.111, 4., 7.3, 
  51.2, 49.839, 1.5, 67.92, 0.613}, {"LAO", "Asia", "Laos", "2020-05-12", 
  19., 0., 0., "", "", 0., 2.611, 0., 0., "", "", 0., "", "", "", "", "", "", 
  "", "", "", "", "", "", "", "", "", "", "", "", "", "", "", "", "", "", "", 
  "", "", 82.41, 7.275556*^6, 29.715, 24.4, 4.029, 2.322, 6397.36, 22.7, 
  368.111, 4., 7.3, 51.2, 49.839, 1.5, 67.92, 0.613}, 
 {"LAO", "Asia", "Laos", "2020-05-13", 19., 0., 0., "", "", 0., 2.611, 0., 
  0., "", "", 0., "", "", "", "", "", "", "", "", "", "", "", "", "", "", "", 
  "", "", "", "", "", "", "", "", "", "", "", "", 82.41, 7.275556*^6, 29.715, 
  24.4, 4.029, 2.322, 6397.36, 22.7, 368.111, 4., 7.3, 51.2, 49.839, 1.5, 
  67.92, 0.613}, {"LAO", "Asia", "Laos", "2020-05-14", 19., 0., 0., "", "", 
  0., 2.611, 0., 0., "", "", 0., "", "", "", "", "", "", "", "", "", "", "", 
  "", "", "", "", "", "", "", "", "", "", "", "", "", "", "", "", 82.41, 
  7.275556*^6, 29.715, 24.4, 4.029, 2.322, 6397.36, 22.7, 368.111, 4., 7.3, 
  51.2, 49.839, 1.5, 67.92, 0.613}, {"LAO", "Asia", "Laos", "2020-05-15", 
  19., 0., 0., "", "", 0., 2.611, 0., 0., "", "", 0., "", "", "", "", "", "", 
  "", "", "", "", "", "", "", "", "", "", "", "", "", "", "", "", "", "", "", 
  "", "", 82.41, 7.275556*^6, 29.715, 24.4, 4.029, 2.322, 6397.36, 22.7, 
  368.111, 4., 7.3, 51.2, 49.839, 1.5, 67.92, 0.613}, 
 {"LAO", "Asia", "Laos", "2020-05-16", 19., 0., 0., "", "", 0., 2.611, 0., 
  0., "", "", 0., "", "", "", "", "", "", "", "", "", "", "", "", "", "", "", 
  "", "", "", "", "", "", "", "", "", "", "", "", 82.41, 7.275556*^6, 29.715, 
  24.4, 4.029, 2.322, 6397.36, 22.7, 368.111, 4., 7.3, 51.2, 49.839, 1.5, 
  67.92, 0.613}, {"LAO", "Asia", "Laos", "2020-05-17", 19., 0., 0., "", "", 
  0., 2.611, 0., 0., "", "", 0., "", "", "", "", "", "", "", "", "", "", "", 
  "", "", "", "", "", "", "", "", "", "", "", "", "", "", "", "", 82.41, 
  7.275556*^6, 29.715, 24.4, 4.029, 2.322, 6397.36, 22.7, 368.111, 4., 7.3, 
  51.2, 49.839, 1.5, 67.92, 0.613}, {"LAO", "Asia", "Laos", "2020-05-18", 
  19., 0., 0., "", "", 0., 2.611, 0., 0., "", "", 0., "", "", "", "", "", "", 
  "", "", "", "", "", "", "", "", "", "", "", "", "", "", "", "", "", "", "", 
  "", "", 56.48, 7.275556*^6, 29.715, 24.4, 4.029, 2.322, 6397.36, 22.7, 
  368.111, 4., 7.3, 51.2, 49.839, 1.5, 67.92, 0.613}, 
 {"LAO", "Asia", "Laos", "2020-05-19", 19., 0., 0., "", "", 0., 2.611, 0., 
  0., "", "", 0., "", "", "", "", "", "", "", "", "", "", "", "", "", "", "", 
  "", "", "", "", "", "", "", "", "", "", "", "", 56.48, 7.275556*^6, 29.715, 
  24.4, 4.029, 2.322, 6397.36, 22.7, 368.111, 4., 7.3, 51.2, 49.839, 1.5, 
  67.92, 0.613}, {"LAO", "Asia", "Laos", "2020-05-20", 19., 0., 0., "", "", 
  0., 2.611, 0., 0., "", "", 0., "", "", "", "", "", "", "", "", "", "", "", 
  "", "", "", "", "", "", "", "", "", "", "", "", "", "", "", "", 56.48, 
  7.275556*^6, 29.715, 24.4, 4.029, 2.322, 6397.36, 22.7, 368.111, 4., 7.3, 
  51.2, 49.839, 1.5, 67.92, 0.613}, {"LAO", "Asia", "Laos", "2020-05-21", 
  19., 0., 0., "", "", 0., 2.611, 0., 0., "", "", 0., "", "", "", "", "", "", 
  "", "", "", "", "", "", "", "", "", "", "", "", "", "", "", "", "", "", "", 
  "", "", 56.48, 7.275556*^6, 29.715, 24.4, 4.029, 2.322, 6397.36, 22.7, 
  368.111, 4., 7.3, 51.2, 49.839, 1.5, 67.92, 0.613}, 
 {"LAO", "Asia", "Laos", "2020-05-22", 19., 0., 0., "", "", 0., 2.611, 0., 
  0., "", "", 0., "", "", "", "", "", "", "", "", "", "", "", "", "", "", "", 
  "", "", "", "", "", "", "", "", "", "", "", "", 56.48, 7.275556*^6, 29.715, 
  24.4, 4.029, 2.322, 6397.36, 22.7, 368.111, 4., 7.3, 51.2, 49.839, 1.5, 
  67.92, 0.613}, {"LAO", "Asia", "Laos", "2020-05-23", 19., 0., 0., "", "", 
  0., 2.611, 0., 0., "", "", 0., "", "", "", "", "", "", "", "", "", "", "", 
  "", "", "", "", "", "", "", "", "", "", "", "", "", "", "", "", 56.48, 
  7.275556*^6, 29.715, 24.4, 4.029, 2.322, 6397.36, 22.7, 368.111, 4., 7.3, 
  51.2, 49.839, 1.5, 67.92, 0.613}, {"LAO", "Asia", "Laos", "2020-05-24", 
  19., 0., 0., "", "", 0., 2.611, 0., 0., "", "", 0., "", "", "", "", "", "", 
  "", "", "", "", "", "", "", "", "", "", "", "", "", "", "", "", "", "", "", 
  "", "", 56.48, 7.275556*^6, 29.715, 24.4, 4.029, 2.322, 6397.36, 22.7, 
  368.111, 4., 7.3, 51.2, 49.839, 1.5, 67.92, 0.613}, 
 {"LAO", "Asia", "Laos", "2020-05-25", 19., 0., 0., "", "", 0., 2.611, 0., 
  0., "", "", 0., "", "", "", "", "", "", "", "", "", "", "", "", "", "", "", 
  "", "", "", "", "", "", "", "", "", "", "", "", 56.48, 7.275556*^6, 29.715, 
  24.4, 4.029, 2.322, 6397.36, 22.7, 368.111, 4., 7.3, 51.2, 49.839, 1.5, 
  67.92, 0.613}, {"LAO", "Asia", "Laos", "2020-05-26", 19., 0., 0., "", "", 
  0., 2.611, 0., 0., "", "", 0., "", "", "", "", "", "", "", "", "", "", "", 
  "", "", "", "", "", "", "", "", "", "", "", "", "", "", "", "", 56.48, 
  7.275556*^6, 29.715, 24.4, 4.029, 2.322, 6397.36, 22.7, 368.111, 4., 7.3, 
  51.2, 49.839, 1.5, 67.92, 0.613}, {"LAO", "Asia", "Laos", "2020-05-27", 
  19., 0., 0., "", "", 0., 2.611, 0., 0., "", "", 0., "", "", "", "", "", "", 
  "", "", "", "", "", "", "", "", "", "", "", "", "", "", "", "", "", "", "", 
  "", "", 56.48, 7.275556*^6, 29.715, 24.4, 4.029, 2.322, 6397.36, 22.7, 
  368.111, 4., 7.3, 51.2, 49.839, 1.5, 67.92, 0.613}, 
 {"LAO", "Asia", "Laos", "2020-05-28", 19., 0., 0., "", "", 0., 2.611, 0., 
  0., "", "", 0., "", "", "", "", "", "", "", "", "", "", "", "", "", "", "", 
  "", "", "", "", "", "", "", "", "", "", "", "", 56.48, 7.275556*^6, 29.715, 
  24.4, 4.029, 2.322, 6397.36, 22.7, 368.111, 4., 7.3, 51.2, 49.839, 1.5, 
  67.92, 0.613}, {"LAO", "Asia", "Laos", "2020-05-29", 19., 0., 0., "", "", 
  0., 2.611, 0., 0., "", "", 0., "", "", "", "", "", "", "", "", "", "", "", 
  "", "", "", "", "", "", "", "", "", "", "", "", "", "", "", "", 56.48, 
  7.275556*^6, 29.715, 24.4, 4.029, 2.322, 6397.36, 22.7, 368.111, 4., 7.3, 
  51.2, 49.839, 1.5, 67.92, 0.613}, {"LAO", "Asia", "Laos", "2020-05-30", 
  19., 0., 0., "", "", 0., 2.611, 0., 0., "", "", 0., "", "", "", "", "", "", 
  "", "", "", "", "", "", "", "", "", "", "", "", "", "", "", "", "", "", "", 
  "", "", 56.48, 7.275556*^6, 29.715, 24.4, 4.029, 2.322, 6397.36, 22.7, 
  368.111, 4., 7.3, 51.2, 49.839, 1.5, 67.92, 0.613}, 
 {"LAO", "Asia", "Laos", "2020-05-31", 19., 0., 0., "", "", 0., 2.611, 0., 
  0., "", "", 0., "", "", "", "", "", "", "", "", "", "", "", "", "", "", "", 
  "", "", "", "", "", "", "", "", "", "", "", "", 56.48, 7.275556*^6, 29.715, 
  24.4, 4.029, 2.322, 6397.36, 22.7, 368.111, 4., 7.3, 51.2, 49.839, 1.5, 
  67.92, 0.613}, {"LAO", "Asia", "Laos", "2020-06-01", 19., 0., 0., "", "", 
  0., 2.611, 0., 0., "", "", 0., "", "", "", "", "", "", "", "", "", "", "", 
  "", "", "", "", "", "", "", "", "", "", "", "", "", "", "", "", 43.52, 
  7.275556*^6, 29.715, 24.4, 4.029, 2.322, 6397.36, 22.7, 368.111, 4., 7.3, 
  51.2, 49.839, 1.5, 67.92, 0.613}, {"LAO", "Asia", "Laos", "2020-06-02", 
  19., 0., 0., "", "", 0., 2.611, 0., 0., "", "", 0., "", "", "", "", "", "", 
  "", "", "", "", "", "", "", "", "", "", "", "", "", "", "", "", "", "", "", 
  "", "", 39.81, 7.275556*^6, 29.715, 24.4, 4.029, 2.322, 6397.36, 22.7, 
  368.111, 4., 7.3, 51.2, 49.839, 1.5, 67.92, 0.613}, 
 {"LAO", "Asia", "Laos", "2020-06-03", 19., 0., 0., "", "", 0., 2.611, 0., 
  0., "", "", 0., "", "", "", "", "", "", "", "", "", "", "", "", "", "", "", 
  "", "", "", "", "", "", "", "", "", "", "", "", 39.81, 7.275556*^6, 29.715, 
  24.4, 4.029, 2.322, 6397.36, 22.7, 368.111, 4., 7.3, 51.2, 49.839, 1.5, 
  67.92, 0.613}, {"LAO", "Asia", "Laos", "2020-06-04", 19., 0., 0., "", "", 
  0., 2.611, 0., 0., "", "", 0., "", "", "", "", "", "", "", "", "", "", "", 
  "", "", "", "", "", "", "", "", "", "", "", "", "", "", "", "", 39.81, 
  7.275556*^6, 29.715, 24.4, 4.029, 2.322, 6397.36, 22.7, 368.111, 4., 7.3, 
  51.2, 49.839, 1.5, 67.92, 0.613}, {"LAO", "Asia", "Laos", "2020-06-05", 
  19., 0., 0., "", "", 0., 2.611, 0., 0., "", "", 0., "", "", "", "", "", "", 
  "", "", "", "", "", "", "", "", "", "", "", "", "", "", "", "", "", "", "", 
  "", "", 39.81, 7.275556*^6, 29.715, 24.4, 4.029, 2.322, 6397.36, 22.7, 
  368.111, 4., 7.3, 51.2, 49.839, 1.5, 67.92, 0.613}, 
 {"LAO", "Asia", "Laos", "2020-06-06", 19., 0., 0., "", "", 0., 2.611, 0., 
  0., "", "", 0., "", "", "", "", "", "", "", "", "", "", "", "", "", "", "", 
  "", "", "", "", "", "", "", "", "", "", "", "", 39.81, 7.275556*^6, 29.715, 
  24.4, 4.029, 2.322, 6397.36, 22.7, 368.111, 4., 7.3, 51.2, 49.839, 1.5, 
  67.92, 0.613}, {"LAO", "Asia", "Laos", "2020-06-07", 19., 0., 0., "", "", 
  0., 2.611, 0., 0., "", "", 0., "", "", "", "", "", "", "", "", "", "", "", 
  "", "", "", "", "", "", "", "", "", "", "", "", "", "", "", "", 39.81, 
  7.275556*^6, 29.715, 24.4, 4.029, 2.322, 6397.36, 22.7, 368.111, 4., 7.3, 
  51.2, 49.839, 1.5, 67.92, 0.613}, {"LAO", "Asia", "Laos", "2020-06-08", 
  19., 0., 0., "", "", 0., 2.611, 0., 0., "", "", 0., "", "", "", "", "", "", 
  "", "", "", "", "", "", "", "", "", "", "", "", "", "", "", "", "", "", "", 
  "", "", 39.81, 7.275556*^6, 29.715, 24.4, 4.029, 2.322, 6397.36, 22.7, 
  368.111, 4., 7.3, 51.2, 49.839, 1.5, 67.92, 0.613}, 
 {"LAO", "Asia", "Laos", "2020-06-09", 19., 0., 0., "", "", 0., 2.611, 0., 
  0., "", "", 0., "", "", "", "", "", "", "", "", "", "", "", "", "", "", "", 
  "", "", "", "", "", "", "", "", "", "", "", "", 39.81, 7.275556*^6, 29.715, 
  24.4, 4.029, 2.322, 6397.36, 22.7, 368.111, 4., 7.3, 51.2, 49.839, 1.5, 
  67.92, 0.613}, {"LAO", "Asia", "Laos", "2020-06-10", 19., 0., 0., "", "", 
  0., 2.611, 0., 0., "", "", 0., "", "", "", "", "", "", "", "", "", "", "", 
  "", "", "", "", "", "", "", "", "", "", "", "", "", "", "", "", 39.81, 
  7.275556*^6, 29.715, 24.4, 4.029, 2.322, 6397.36, 22.7, 368.111, 4., 7.3, 
  51.2, 49.839, 1.5, 67.92, 0.613}, {"LAO", "Asia", "Laos", "2020-06-11", 
  19., 0., 0., "", "", 0., 2.611, 0., 0., "", "", 0., "", "", "", "", "", "", 
  "", "", "", "", "", "", "", "", "", "", "", "", "", "", "", "", "", "", "", 
  "", "", 39.81, 7.275556*^6, 29.715, 24.4, 4.029, 2.322, 6397.36, 22.7, 
  368.111, 4., 7.3, 51.2, 49.839, 1.5, 67.92, 0.613}, 
 {"LAO", "Asia", "Laos", "2020-06-12", 19., 0., 0., "", "", 0., 2.611, 0., 
  0., "", "", 0., "", "", "", "", "", "", "", "", "", "", "", "", "", "", "", 
  "", "", "", "", "", "", "", "", "", "", "", "", 39.81, 7.275556*^6, 29.715, 
  24.4, 4.029, 2.322, 6397.36, 22.7, 368.111, 4., 7.3, 51.2, 49.839, 1.5, 
  67.92, 0.613}, {"LAO", "Asia", "Laos", "2020-06-13", 19., 0., 0., "", "", 
  0., 2.611, 0., 0., "", "", 0., "", "", "", "", "", "", "", "", "", "", "", 
  "", "", "", "", "", "", "", "", "", "", "", "", "", "", "", "", 39.81, 
  7.275556*^6, 29.715, 24.4, 4.029, 2.322, 6397.36, 22.7, 368.111, 4., 7.3, 
  51.2, 49.839, 1.5, 67.92, 0.613}, {"LAO", "Asia", "Laos", "2020-06-14", 
  19., 0., 0., "", "", 0., 2.611, 0., 0., "", "", 0., "", "", "", "", "", "", 
  "", "", "", "", "", "", "", "", "", "", "", "", "", "", "", "", "", "", "", 
  "", "", 39.81, 7.275556*^6, 29.715, 24.4, 4.029, 2.322, 6397.36, 22.7, 
  368.111, 4., 7.3, 51.2, 49.839, 1.5, 67.92, 0.613}, 
 {"LAO", "Asia", "Laos", "2020-06-15", 19., 0., 0., "", "", 0., 2.611, 0., 
  0., "", "", 0., "", "", "", "", "", "", "", "", "", "", "", "", "", "", "", 
  "", "", "", "", "", "", "", "", "", "", "", "", 39.81, 7.275556*^6, 29.715, 
  24.4, 4.029, 2.322, 6397.36, 22.7, 368.111, 4., 7.3, 51.2, 49.839, 1.5, 
  67.92, 0.613}, {"LAO", "Asia", "Laos", "2020-06-16", 19., 0., 0., "", "", 
  0., 2.611, 0., 0., "", "", 0., "", "", "", "", "", "", "", "", "", "", "", 
  "", "", "", "", "", "", "", "", "", "", "", "", "", "", "", "", 39.81, 
  7.275556*^6, 29.715, 24.4, 4.029, 2.322, 6397.36, 22.7, 368.111, 4., 7.3, 
  51.2, 49.839, 1.5, 67.92, 0.613}, {"LAO", "Asia", "Laos", "2020-06-17", 
  19., 0., 0., "", "", 0., 2.611, 0., 0., "", "", 0., "", "", "", "", "", "", 
  "", "", "", "", "", "", "", "", "", "", "", "", "", "", "", "", "", "", "", 
  "", "", 39.81, 7.275556*^6, 29.715, 24.4, 4.029, 2.322, 6397.36, 22.7, 
  368.111, 4., 7.3, 51.2, 49.839, 1.5, 67.92, 0.613}, 
 {"LAO", "Asia", "Laos", "2020-06-18", 19., 0., 0., "", "", 0., 2.611, 0., 
  0., "", "", 0., "", "", "", "", "", "", "", "", "", "", "", "", "", "", "", 
  "", "", "", "", "", "", "", "", "", "", "", "", 39.81, 7.275556*^6, 29.715, 
  24.4, 4.029, 2.322, 6397.36, 22.7, 368.111, 4., 7.3, 51.2, 49.839, 1.5, 
  67.92, 0.613}, {"LAO", "Asia", "Laos", "2020-06-19", 19., 0., 0., "", "", 
  0., 2.611, 0., 0., "", "", 0., "", "", "", "", "", "", "", "", "", "", "", 
  "", "", "", "", "", "", "", "", "", "", "", "", "", "", "", "", 39.81, 
  7.275556*^6, 29.715, 24.4, 4.029, 2.322, 6397.36, 22.7, 368.111, 4., 7.3, 
  51.2, 49.839, 1.5, 67.92, 0.613}, {"LAO", "Asia", "Laos", "2020-06-20", 
  19., 0., 0., "", "", 0., 2.611, 0., 0., "", "", 0., "", "", "", "", "", "", 
  "", "", "", "", "", "", "", "", "", "", "", "", "", "", "", "", "", "", "", 
  "", "", 39.81, 7.275556*^6, 29.715, 24.4, 4.029, 2.322, 6397.36, 22.7, 
  368.111, 4., 7.3, 51.2, 49.839, 1.5, 67.92, 0.613}, 
 {"LAO", "Asia", "Laos", "2020-06-21", 19., 0., 0., "", "", 0., 2.611, 0., 
  0., "", "", 0., "", "", "", "", "", "", "", "", "", "", "", "", "", "", "", 
  "", "", "", "", "", "", "", "", "", "", "", "", 39.81, 7.275556*^6, 29.715, 
  24.4, 4.029, 2.322, 6397.36, 22.7, 368.111, 4., 7.3, 51.2, 49.839, 1.5, 
  67.92, 0.613}, {"LAO", "Asia", "Laos", "2020-06-22", 19., 0., 0., "", "", 
  0., 2.611, 0., 0., "", "", 0., "", "", "", "", "", "", "", "", "", "", "", 
  "", "", "", "", "", "", "", "", "", "", "", "", "", "", "", "", 39.81, 
  7.275556*^6, 29.715, 24.4, 4.029, 2.322, 6397.36, 22.7, 368.111, 4., 7.3, 
  51.2, 49.839, 1.5, 67.92, 0.613}, {"LAO", "Asia", "Laos", "2020-06-23", 
  19., 0., 0., "", "", 0., 2.611, 0., 0., "", "", 0., "", "", "", "", "", "", 
  "", "", "", "", "", "", "", "", "", "", "", "", "", "", "", "", "", "", "", 
  "", "", 39.81, 7.275556*^6, 29.715, 24.4, 4.029, 2.322, 6397.36, 22.7, 
  368.111, 4., 7.3, 51.2, 49.839, 1.5, 67.92, 0.613}, 
 {"LAO", "Asia", "Laos", "2020-06-24", 19., 0., 0., "", "", 0., 2.611, 0., 
  0., "", "", 0., "", "", "", "", "", "", "", "", "", "", "", "", "", "", "", 
  "", "", "", "", "", "", "", "", "", "", "", "", 39.81, 7.275556*^6, 29.715, 
  24.4, 4.029, 2.322, 6397.36, 22.7, 368.111, 4., 7.3, 51.2, 49.839, 1.5, 
  67.92, 0.613}, {"LAO", "Asia", "Laos", "2020-06-25", 19., 0., 0., "", "", 
  0., 2.611, 0., 0., "", "", 0., "", "", "", "", "", "", "", "", "", "", "", 
  "", "", "", "", "", "", "", "", "", "", "", "", "", "", "", "", 39.81, 
  7.275556*^6, 29.715, 24.4, 4.029, 2.322, 6397.36, 22.7, 368.111, 4., 7.3, 
  51.2, 49.839, 1.5, 67.92, 0.613}, {"LAO", "Asia", "Laos", "2020-06-26", 
  19., 0., 0., "", "", 0., 2.611, 0., 0., "", "", 0., "", "", "", "", "", "", 
  "", "", "", "", "", "", "", "", "", "", "", "", "", "", "", "", "", "", "", 
  "", "", 39.81, 7.275556*^6, 29.715, 24.4, 4.029, 2.322, 6397.36, 22.7, 
  368.111, 4., 7.3, 51.2, 49.839, 1.5, 67.92, 0.613}, 
 {"LAO", "Asia", "Laos", "2020-06-27", 19., 0., 0., "", "", 0., 2.611, 0., 
  0., "", "", 0., "", "", "", "", "", "", "", "", "", "", "", "", "", "", "", 
  "", "", "", "", "", "", "", "", "", "", "", "", 39.81, 7.275556*^6, 29.715, 
  24.4, 4.029, 2.322, 6397.36, 22.7, 368.111, 4., 7.3, 51.2, 49.839, 1.5, 
  67.92, 0.613}, {"LAO", "Asia", "Laos", "2020-06-28", 19., 0., 0., "", "", 
  0., 2.611, 0., 0., "", "", 0., "", "", "", "", "", "", "", "", "", "", "", 
  "", "", "", "", "", "", "", "", "", "", "", "", "", "", "", "", 37.04, 
  7.275556*^6, 29.715, 24.4, 4.029, 2.322, 6397.36, 22.7, 368.111, 4., 7.3, 
  51.2, 49.839, 1.5, 67.92, 0.613}, {"LAO", "Asia", "Laos", "2020-06-29", 
  19., 0., 0., "", "", 0., 2.611, 0., 0., "", "", 0., "", "", "", "", "", "", 
  "", "", "", "", "", "", "", "", "", "", "", "", "", "", "", "", "", "", "", 
  "", "", 37.04, 7.275556*^6, 29.715, 24.4, 4.029, 2.322, 6397.36, 22.7, 
  368.111, 4., 7.3, 51.2, 49.839, 1.5, 67.92, 0.613}, 
 {"LAO", "Asia", "Laos", "2020-06-30", 19., 0., 0., "", "", 0., 2.611, 0., 
  0., "", "", 0., "", "", "", "", "", "", "", "", "", "", "", "", "", "", "", 
  "", "", "", "", "", "", "", "", "", "", "", "", 37.04, 7.275556*^6, 29.715, 
  24.4, 4.029, 2.322, 6397.36, 22.7, 368.111, 4., 7.3, 51.2, 49.839, 1.5, 
  67.92, 0.613}, {"LAO", "Asia", "Laos", "2020-07-01", 19., 0., 0., "", "", 
  0., 2.611, 0., 0., "", "", 0., "", "", "", "", "", "", "", "", "", "", "", 
  "", "", "", "", "", "", "", "", "", "", "", "", "", "", "", "", 20.37, 
  7.275556*^6, 29.715, 24.4, 4.029, 2.322, 6397.36, 22.7, 368.111, 4., 7.3, 
  51.2, 49.839, 1.5, 67.92, 0.613}, {"LAO", "Asia", "Laos", "2020-07-02", 
  19., 0., 0., "", "", 0., 2.611, 0., 0., "", "", 0., "", "", "", "", "", "", 
  "", "", "", "", "", "", "", "", "", "", "", "", "", "", "", "", "", "", "", 
  "", "", 20.37, 7.275556*^6, 29.715, 24.4, 4.029, 2.322, 6397.36, 22.7, 
  368.111, 4., 7.3, 51.2, 49.839, 1.5, 67.92, 0.613}, 
 {"LAO", "Asia", "Laos", "2020-07-03", 19., 0., 0., "", "", 0., 2.611, 0., 
  0., "", "", 0., "", "", "", "", "", "", "", "", "", "", "", "", "", "", "", 
  "", "", "", "", "", "", "", "", "", "", "", "", 20.37, 7.275556*^6, 29.715, 
  24.4, 4.029, 2.322, 6397.36, 22.7, 368.111, 4., 7.3, 51.2, 49.839, 1.5, 
  67.92, 0.613}, {"LAO", "Asia", "Laos", "2020-07-04", 19., 0., 0., "", "", 
  0., 2.611, 0., 0., "", "", 0., "", "", "", "", "", "", "", "", "", "", "", 
  "", "", "", "", "", "", "", "", "", "", "", "", "", "", "", "", 20.37, 
  7.275556*^6, 29.715, 24.4, 4.029, 2.322, 6397.36, 22.7, 368.111, 4., 7.3, 
  51.2, 49.839, 1.5, 67.92, 0.613}, {"LAO", "Asia", "Laos", "2020-07-05", 
  19., 0., 0., "", "", 0., 2.611, 0., 0., "", "", 0., "", "", "", "", "", "", 
  "", "", "", "", "", "", "", "", "", "", "", "", "", "", "", "", "", "", "", 
  "", "", 20.37, 7.275556*^6, 29.715, 24.4, 4.029, 2.322, 6397.36, 22.7, 
  368.111, 4., 7.3, 51.2, 49.839, 1.5, 67.92, 0.613}, 
 {"LAO", "Asia", "Laos", "2020-07-06", 19., 0., 0., "", "", 0., 2.611, 0., 
  0., "", "", 0., "", "", "", "", "", "", "", "", "", "", "", "", "", "", "", 
  "", "", "", "", "", "", "", "", "", "", "", "", 20.37, 7.275556*^6, 29.715, 
  24.4, 4.029, 2.322, 6397.36, 22.7, 368.111, 4., 7.3, 51.2, 49.839, 1.5, 
  67.92, 0.613}, {"LAO", "Asia", "Laos", "2020-07-07", 19., 0., 0., "", "", 
  0., 2.611, 0., 0., "", "", 0., "", "", "", "", "", "", "", "", "", "", "", 
  "", "", "", "", "", "", "", "", "", "", "", "", "", "", "", "", 20.37, 
  7.275556*^6, 29.715, 24.4, 4.029, 2.322, 6397.36, 22.7, 368.111, 4., 7.3, 
  51.2, 49.839, 1.5, 67.92, 0.613}, {"LAO", "Asia", "Laos", "2020-07-08", 
  19., 0., 0., "", "", 0., 2.611, 0., 0., "", "", 0., "", "", "", "", "", "", 
  "", "", "", "", "", "", "", "", "", "", "", "", "", "", "", "", "", "", "", 
  "", "", 20.37, 7.275556*^6, 29.715, 24.4, 4.029, 2.322, 6397.36, 22.7, 
  368.111, 4., 7.3, 51.2, 49.839, 1.5, 67.92, 0.613}, 
 {"LAO", "Asia", "Laos", "2020-07-09", 19., 0., 0., "", "", 0., 2.611, 0., 
  0., "", "", 0., "", "", "", "", "", "", "", "", "", "", "", "", "", "", "", 
  "", "", "", "", "", "", "", "", "", "", "", "", 20.37, 7.275556*^6, 29.715, 
  24.4, 4.029, 2.322, 6397.36, 22.7, 368.111, 4., 7.3, 51.2, 49.839, 1.5, 
  67.92, 0.613}, {"LAO", "Asia", "Laos", "2020-07-10", 19., 0., 0., "", "", 
  0., 2.611, 0., 0., "", "", 0., "", "", "", "", "", "", "", "", "", "", "", 
  "", "", "", "", "", "", "", "", "", "", "", "", "", "", "", "", 20.37, 
  7.275556*^6, 29.715, 24.4, 4.029, 2.322, 6397.36, 22.7, 368.111, 4., 7.3, 
  51.2, 49.839, 1.5, 67.92, 0.613}, {"LAO", "Asia", "Laos", "2020-07-11", 
  19., 0., 0., "", "", 0., 2.611, 0., 0., "", "", 0., "", "", "", "", "", "", 
  "", "", "", "", "", "", "", "", "", "", "", "", "", "", "", "", "", "", "", 
  "", "", 20.37, 7.275556*^6, 29.715, 24.4, 4.029, 2.322, 6397.36, 22.7, 
  368.111, 4., 7.3, 51.2, 49.839, 1.5, 67.92, 0.613}, 
 {"LAO", "Asia", "Laos", "2020-07-12", 19., 0., 0., "", "", 0., 2.611, 0., 
  0., "", "", 0., "", "", "", "", "", "", "", "", "", "", "", "", "", "", "", 
  "", "", "", "", "", "", "", "", "", "", "", "", 20.37, 7.275556*^6, 29.715, 
  24.4, 4.029, 2.322, 6397.36, 22.7, 368.111, 4., 7.3, 51.2, 49.839, 1.5, 
  67.92, 0.613}, {"LAO", "Asia", "Laos", "2020-07-13", 19., 0., 0., "", "", 
  0., 2.611, 0., 0., "", "", 0., "", "", "", "", "", "", "", "", "", "", "", 
  "", "", "", "", "", "", "", "", "", "", "", "", "", "", "", "", 20.37, 
  7.275556*^6, 29.715, 24.4, 4.029, 2.322, 6397.36, 22.7, 368.111, 4., 7.3, 
  51.2, 49.839, 1.5, 67.92, 0.613}, {"LAO", "Asia", "Laos", "2020-07-14", 
  19., 0., 0., "", "", 0., 2.611, 0., 0., "", "", 0., "", "", "", "", "", "", 
  "", "", "", "", "", "", "", "", "", "", "", "", "", "", "", "", "", "", "", 
  "", "", 20.37, 7.275556*^6, 29.715, 24.4, 4.029, 2.322, 6397.36, 22.7, 
  368.111, 4., 7.3, 51.2, 49.839, 1.5, 67.92, 0.613}, 
 {"LAO", "Asia", "Laos", "2020-07-15", 19., 0., 0., "", "", 0., 2.611, 0., 
  0., "", "", 0., "", "", "", "", "", "", "", "", "", "", "", "", "", "", "", 
  "", "", "", "", "", "", "", "", "", "", "", "", 20.37, 7.275556*^6, 29.715, 
  24.4, 4.029, 2.322, 6397.36, 22.7, 368.111, 4., 7.3, 51.2, 49.839, 1.5, 
  67.92, 0.613}, {"LAO", "Asia", "Laos", "2020-07-16", 19., 0., 0., "", "", 
  0., 2.611, 0., 0., "", "", 0., "", "", "", "", "", "", "", "", "", "", "", 
  "", "", "", "", "", "", "", "", "", "", "", "", "", "", "", "", 20.37, 
  7.275556*^6, 29.715, 24.4, 4.029, 2.322, 6397.36, 22.7, 368.111, 4., 7.3, 
  51.2, 49.839, 1.5, 67.92, 0.613}, {"LAO", "Asia", "Laos", "2020-07-17", 
  19., 0., 0., "", "", 0., 2.611, 0., 0., "", "", 0., "", "", "", "", "", "", 
  "", "", "", "", "", "", "", "", "", "", "", "", "", "", "", "", "", "", "", 
  "", "", 20.37, 7.275556*^6, 29.715, 24.4, 4.029, 2.322, 6397.36, 22.7, 
  368.111, 4., 7.3, 51.2, 49.839, 1.5, 67.92, 0.613}, 
 {"LAO", "Asia", "Laos", "2020-07-18", 19., 0., 0., "", "", 0., 2.611, 0., 
  0., "", "", 0., "", "", "", "", "", "", "", "", "", "", "", "", "", "", "", 
  "", "", "", "", "", "", "", "", "", "", "", "", 20.37, 7.275556*^6, 29.715, 
  24.4, 4.029, 2.322, 6397.36, 22.7, 368.111, 4., 7.3, 51.2, 49.839, 1.5, 
  67.92, 0.613}, {"LAO", "Asia", "Laos", "2020-07-19", 19., 0., 0., "", "", 
  0., 2.611, 0., 0., "", "", 0., "", "", "", "", "", "", "", "", "", "", "", 
  "", "", "", "", "", "", "", "", "", "", "", "", "", "", "", "", 20.37, 
  7.275556*^6, 29.715, 24.4, 4.029, 2.322, 6397.36, 22.7, 368.111, 4., 7.3, 
  51.2, 49.839, 1.5, 67.92, 0.613}, {"LAO", "Asia", "Laos", "2020-07-20", 
  19., 0., 0., "", "", 0., 2.611, 0., 0., "", "", 0., "", "", "", "", "", "", 
  "", "", "", "", "", "", "", "", "", "", "", "", "", "", "", "", "", "", "", 
  "", "", 20.37, 7.275556*^6, 29.715, 24.4, 4.029, 2.322, 6397.36, 22.7, 
  368.111, 4., 7.3, 51.2, 49.839, 1.5, 67.92, 0.613}, 
 {"LAO", "Asia", "Laos", "2020-07-21", 19., 0., 0., "", "", 0., 2.611, 0., 
  0., "", "", 0., "", "", "", "", "", "", "", "", "", "", "", "", "", "", "", 
  "", "", "", "", "", "", "", "", "", "", "", "", 20.37, 7.275556*^6, 29.715, 
  24.4, 4.029, 2.322, 6397.36, 22.7, 368.111, 4., 7.3, 51.2, 49.839, 1.5, 
  67.92, 0.613}, {"LAO", "Asia", "Laos", "2020-07-22", 19., 0., 0., "", "", 
  0., 2.611, 0., 0., "", "", 0., "", "", "", "", "", "", "", "", "", "", "", 
  "", "", "", "", "", "", "", "", "", "", "", "", "", "", "", "", 20.37, 
  7.275556*^6, 29.715, 24.4, 4.029, 2.322, 6397.36, 22.7, 368.111, 4., 7.3, 
  51.2, 49.839, 1.5, 67.92, 0.613}, {"LAO", "Asia", "Laos", "2020-07-23", 
  19., 0., 0., "", "", 0., 2.611, 0., 0., "", "", 0., "", "", "", "", "", "", 
  "", "", "", "", "", "", "", "", "", "", "", "", "", "", "", "", "", "", "", 
  "", "", 20.37, 7.275556*^6, 29.715, 24.4, 4.029, 2.322, 6397.36, 22.7, 
  368.111, 4., 7.3, 51.2, 49.839, 1.5, 67.92, 0.613}, 
 {"LAO", "Asia", "Laos", "2020-07-24", 20., 1., 0.143, "", "", 0., 2.749, 
  0.137, 0.02, "", "", 0., "", "", "", "", "", "", "", "", "", "", "", "", 
  "", "", "", "", "", "", "", "", "", "", "", "", "", "", "", 20.37, 
  7.275556*^6, 29.715, 24.4, 4.029, 2.322, 6397.36, 22.7, 368.111, 4., 7.3, 
  51.2, 49.839, 1.5, 67.92, 0.613}, {"LAO", "Asia", "Laos", "2020-07-25", 
  20., 0., 0.143, "", "", 0., 2.749, 0., 0.02, "", "", 0., "", "", "", "", 
  "", "", "", "", "", "", "", "", "", "", "", "", "", "", "", "", "", "", "", 
  "", "", "", "", 20.37, 7.275556*^6, 29.715, 24.4, 4.029, 2.322, 6397.36, 
  22.7, 368.111, 4., 7.3, 51.2, 49.839, 1.5, 67.92, 0.613}, 
 {"LAO", "Asia", "Laos", "2020-07-26", 20., 0., 0.143, "", "", 0., 2.749, 0., 
  0.02, "", "", 0., "", "", "", "", "", "", "", "", "", "", "", "", "", "", 
  "", "", "", "", "", "", "", "", "", "", "", "", "", 20.37, 7.275556*^6, 
  29.715, 24.4, 4.029, 2.322, 6397.36, 22.7, 368.111, 4., 7.3, 51.2, 49.839, 
  1.5, 67.92, 0.613}, {"LAO", "Asia", "Laos", "2020-07-27", 20., 0., 0.143, 
  "", "", 0., 2.749, 0., 0.02, "", "", 0., "", "", "", "", "", "", "", "", 
  "", "", "", "", "", "", "", "", "", "", "", "", "", "", "", "", "", "", "", 
  20.37, 7.275556*^6, 29.715, 24.4, 4.029, 2.322, 6397.36, 22.7, 368.111, 4., 
  7.3, 51.2, 49.839, 1.5, 67.92, 0.613}, {"LAO", "Asia", "Laos", 
  "2020-07-28", 20., 0., 0.143, "", "", 0., 2.749, 0., 0.02, "", "", 0., "", 
  "", "", "", "", "", "", "", "", "", "", "", "", "", "", "", "", "", "", "", 
  "", "", "", "", "", "", "", 20.37, 7.275556*^6, 29.715, 24.4, 4.029, 2.322, 
  6397.36, 22.7, 368.111, 4., 7.3, 51.2, 49.839, 1.5, 67.92, 0.613}, 
 {"LAO", "Asia", "Laos", "2020-07-29", 20., 0., 0.143, "", "", 0., 2.749, 0., 
  0.02, "", "", 0., "", "", "", "", "", "", "", "", "", "", "", "", "", "", 
  "", "", "", "", "", "", "", "", "", "", "", "", "", 20.37, 7.275556*^6, 
  29.715, 24.4, 4.029, 2.322, 6397.36, 22.7, 368.111, 4., 7.3, 51.2, 49.839, 
  1.5, 67.92, 0.613}, {"LAO", "Asia", "Laos", "2020-07-30", 20., 0., 0.143, 
  "", "", 0., 2.749, 0., 0.02, "", "", 0., "", "", "", "", "", "", "", "", 
  "", "", "", "", "", "", "", "", "", "", "", "", "", "", "", "", "", "", "", 
  20.37, 7.275556*^6, 29.715, 24.4, 4.029, 2.322, 6397.36, 22.7, 368.111, 4., 
  7.3, 51.2, 49.839, 1.5, 67.92, 0.613}, {"LAO", "Asia", "Laos", 
  "2020-07-31", 20., 0., 0., "", "", 0., 2.749, 0., 0., "", "", 0., "", "", 
  "", "", "", "", "", "", "", "", "", "", "", "", "", "", "", "", "", "", "", 
  "", "", "", "", "", "", 20.37, 7.275556*^6, 29.715, 24.4, 4.029, 2.322, 
  6397.36, 22.7, 368.111, 4., 7.3, 51.2, 49.839, 1.5, 67.92, 0.613}, 
 {"LAO", "Asia", "Laos", "2020-08-01", 20., 0., 0., "", "", 0., 2.749, 0., 
  0., "", "", 0., "", "", "", "", "", "", "", "", "", "", "", "", "", "", "", 
  "", "", "", "", "", "", "", "", "", "", "", "", 36.11, 7.275556*^6, 29.715, 
  24.4, 4.029, 2.322, 6397.36, 22.7, 368.111, 4., 7.3, 51.2, 49.839, 1.5, 
  67.92, 0.613}, {"LAO", "Asia", "Laos", "2020-08-02", 20., 0., 0., "", "", 
  0., 2.749, 0., 0., "", "", 0., "", "", "", "", "", "", "", "", "", "", "", 
  "", "", "", "", "", "", "", "", "", "", "", "", "", "", "", "", 36.11, 
  7.275556*^6, 29.715, 24.4, 4.029, 2.322, 6397.36, 22.7, 368.111, 4., 7.3, 
  51.2, 49.839, 1.5, 67.92, 0.613}, {"LAO", "Asia", "Laos", "2020-08-03", 
  20., 0., 0., "", "", 0., 2.749, 0., 0., "", "", 0., "", "", "", "", "", "", 
  "", "", "", "", "", "", "", "", "", "", "", "", "", "", "", "", "", "", "", 
  "", "", 36.11, 7.275556*^6, 29.715, 24.4, 4.029, 2.322, 6397.36, 22.7, 
  368.111, 4., 7.3, 51.2, 49.839, 1.5, 67.92, 0.613}, 
 {"LAO", "Asia", "Laos", "2020-08-04", 20., 0., 0., "", "", 0., 2.749, 0., 
  0., "", "", 0., "", "", "", "", "", "", "", "", "", "", "", "", "", "", "", 
  "", "", "", "", "", "", "", "", "", "", "", "", 36.11, 7.275556*^6, 29.715, 
  24.4, 4.029, 2.322, 6397.36, 22.7, 368.111, 4., 7.3, 51.2, 49.839, 1.5, 
  67.92, 0.613}, {"LAO", "Asia", "Laos", "2020-08-05", 20., 0., 0., "", "", 
  0., 2.749, 0., 0., "", "", 0., "", "", "", "", "", "", "", "", "", "", "", 
  "", "", "", "", "", "", "", "", "", "", "", "", "", "", "", "", 36.11, 
  7.275556*^6, 29.715, 24.4, 4.029, 2.322, 6397.36, 22.7, 368.111, 4., 7.3, 
  51.2, 49.839, 1.5, 67.92, 0.613}, {"LAO", "Asia", "Laos", "2020-08-06", 
  20., 0., 0., "", "", 0., 2.749, 0., 0., "", "", 0., "", "", "", "", "", "", 
  "", "", "", "", "", "", "", "", "", "", "", "", "", "", "", "", "", "", "", 
  "", "", 36.11, 7.275556*^6, 29.715, 24.4, 4.029, 2.322, 6397.36, 22.7, 
  368.111, 4., 7.3, 51.2, 49.839, 1.5, 67.92, 0.613}, 
 {"LAO", "Asia", "Laos", "2020-08-07", 20., 0., 0., "", "", 0., 2.749, 0., 
  0., "", "", 0., "", "", "", "", "", "", "", "", "", "", "", "", "", "", "", 
  "", "", "", "", "", "", "", "", "", "", "", "", 36.11, 7.275556*^6, 29.715, 
  24.4, 4.029, 2.322, 6397.36, 22.7, 368.111, 4., 7.3, 51.2, 49.839, 1.5, 
  67.92, 0.613}, {"LAO", "Asia", "Laos", "2020-08-08", 20., 0., 0., "", "", 
  0., 2.749, 0., 0., "", "", 0., "", "", "", "", "", "", "", "", "", "", "", 
  "", "", "", "", "", "", "", "", "", "", "", "", "", "", "", "", 36.11, 
  7.275556*^6, 29.715, 24.4, 4.029, 2.322, 6397.36, 22.7, 368.111, 4., 7.3, 
  51.2, 49.839, 1.5, 67.92, 0.613}, {"LAO", "Asia", "Laos", "2020-08-09", 
  20., 0., 0., "", "", 0., 2.749, 0., 0., "", "", 0., "", "", "", "", "", "", 
  "", "", "", "", "", "", "", "", "", "", "", "", "", "", "", "", "", "", "", 
  "", "", 36.11, 7.275556*^6, 29.715, 24.4, 4.029, 2.322, 6397.36, 22.7, 
  368.111, 4., 7.3, 51.2, 49.839, 1.5, 67.92, 0.613}, 
 {"LAO", "Asia", "Laos", "2020-08-10", 20., 0., 0., "", "", 0., 2.749, 0., 
  0., "", "", 0., "", "", "", "", "", "", "", "", "", "", "", "", "", "", "", 
  "", "", "", "", "", "", "", "", "", "", "", "", 36.11, 7.275556*^6, 29.715, 
  24.4, 4.029, 2.322, 6397.36, 22.7, 368.111, 4., 7.3, 51.2, 49.839, 1.5, 
  67.92, 0.613}, {"LAO", "Asia", "Laos", "2020-08-11", 20., 0., 0., "", "", 
  0., 2.749, 0., 0., "", "", 0., "", "", "", "", "", "", "", "", "", "", "", 
  "", "", "", "", "", "", "", "", "", "", "", "", "", "", "", "", 36.11, 
  7.275556*^6, 29.715, 24.4, 4.029, 2.322, 6397.36, 22.7, 368.111, 4., 7.3, 
  51.2, 49.839, 1.5, 67.92, 0.613}, {"LAO", "Asia", "Laos", "2020-08-12", 
  20., 0., 0., "", "", 0., 2.749, 0., 0., "", "", 0., "", "", "", "", "", "", 
  "", "", "", "", "", "", "", "", "", "", "", "", "", "", "", "", "", "", "", 
  "", "", 36.11, 7.275556*^6, 29.715, 24.4, 4.029, 2.322, 6397.36, 22.7, 
  368.111, 4., 7.3, 51.2, 49.839, 1.5, 67.92, 0.613}, 
 {"LAO", "Asia", "Laos", "2020-08-13", 20., 0., 0., "", "", 0., 2.749, 0., 
  0., "", "", 0., "", "", "", "", "", "", "", "", "", "", "", "", "", "", "", 
  "", "", "", "", "", "", "", "", "", "", "", "", 36.11, 7.275556*^6, 29.715, 
  24.4, 4.029, 2.322, 6397.36, 22.7, 368.111, 4., 7.3, 51.2, 49.839, 1.5, 
  67.92, 0.613}, {"LAO", "Asia", "Laos", "2020-08-14", 22., 2., 0.286, "", 
  "", 0., 3.024, 0.275, 0.039, "", "", 0., "", "", "", "", "", "", "", "", 
  "", "", "", "", "", "", "", "", "", "", "", "", "", "", "", "", "", "", "", 
  36.11, 7.275556*^6, 29.715, 24.4, 4.029, 2.322, 6397.36, 22.7, 368.111, 4., 
  7.3, 51.2, 49.839, 1.5, 67.92, 0.613}, {"LAO", "Asia", "Laos", 
  "2020-08-15", 22., 0., 0.286, "", "", 0., 3.024, 0., 0.039, "", "", 0., "", 
  "", "", "", "", "", "", "", "", "", "", "", "", "", "", "", "", "", "", "", 
  "", "", "", "", "", "", "", 36.11, 7.275556*^6, 29.715, 24.4, 4.029, 2.322, 
  6397.36, 22.7, 368.111, 4., 7.3, 51.2, 49.839, 1.5, 67.92, 0.613}, 
 {"LAO", "Asia", "Laos", "2020-08-16", 22., 0., 0.286, "", "", 0., 3.024, 0., 
  0.039, "", "", 0., "", "", "", "", "", "", "", "", "", "", "", "", "", "", 
  "", "", "", "", "", "", "", "", "", "", "", "", "", 36.11, 7.275556*^6, 
  29.715, 24.4, 4.029, 2.322, 6397.36, 22.7, 368.111, 4., 7.3, 51.2, 49.839, 
  1.5, 67.92, 0.613}, {"LAO", "Asia", "Laos", "2020-08-17", 22., 0., 0.286, 
  "", "", 0., 3.024, 0., 0.039, "", "", 0., "", "", "", "", "", "", "", "", 
  "", "", "", "", "", "", "", "", "", "", "", "", "", "", "", "", "", "", "", 
  36.11, 7.275556*^6, 29.715, 24.4, 4.029, 2.322, 6397.36, 22.7, 368.111, 4., 
  7.3, 51.2, 49.839, 1.5, 67.92, 0.613}, {"LAO", "Asia", "Laos", 
  "2020-08-18", 22., 0., 0.286, "", "", 0., 3.024, 0., 0.039, "", "", 0., "", 
  "", "", "", "", "", "", "", "", "", "", "", "", "", "", "", "", "", "", "", 
  "", "", "", "", "", "", "", 36.11, 7.275556*^6, 29.715, 24.4, 4.029, 2.322, 
  6397.36, 22.7, 368.111, 4., 7.3, 51.2, 49.839, 1.5, 67.92, 0.613}, 
 {"LAO", "Asia", "Laos", "2020-08-19", 22., 0., 0.286, "", "", 0., 3.024, 0., 
  0.039, "", "", 0., "", "", "", "", "", "", "", "", "", "", "", "", "", "", 
  "", "", "", "", "", "", "", "", "", "", "", "", "", 36.11, 7.275556*^6, 
  29.715, 24.4, 4.029, 2.322, 6397.36, 22.7, 368.111, 4., 7.3, 51.2, 49.839, 
  1.5, 67.92, 0.613}, {"LAO", "Asia", "Laos", "2020-08-20", 22., 0., 0.286, 
  "", "", 0., 3.024, 0., 0.039, "", "", 0., "", "", "", "", "", "", "", "", 
  "", "", "", "", "", "", "", "", "", "", "", "", "", "", "", "", "", "", "", 
  36.11, 7.275556*^6, 29.715, 24.4, 4.029, 2.322, 6397.36, 22.7, 368.111, 4., 
  7.3, 51.2, 49.839, 1.5, 67.92, 0.613}, {"LAO", "Asia", "Laos", 
  "2020-08-21", 22., 0., 0., "", "", 0., 3.024, 0., 0., "", "", 0., "", "", 
  "", "", "", "", "", "", "", "", "", "", "", "", "", "", "", "", "", "", "", 
  "", "", "", "", "", "", 36.11, 7.275556*^6, 29.715, 24.4, 4.029, 2.322, 
  6397.36, 22.7, 368.111, 4., 7.3, 51.2, 49.839, 1.5, 67.92, 0.613}, 
 {"LAO", "Asia", "Laos", "2020-08-22", 22., 0., 0., "", "", 0., 3.024, 0., 
  0., "", "", 0., "", "", "", "", "", "", "", "", "", "", "", "", "", "", "", 
  "", "", "", "", "", "", "", "", "", "", "", "", 36.11, 7.275556*^6, 29.715, 
  24.4, 4.029, 2.322, 6397.36, 22.7, 368.111, 4., 7.3, 51.2, 49.839, 1.5, 
  67.92, 0.613}, {"LAO", "Asia", "Laos", "2020-08-23", 22., 0., 0., "", "", 
  0., 3.024, 0., 0., "", "", 0., "", "", "", "", "", "", "", "", "", "", "", 
  "", "", "", "", "", "", "", "", "", "", "", "", "", "", "", "", 36.11, 
  7.275556*^6, 29.715, 24.4, 4.029, 2.322, 6397.36, 22.7, 368.111, 4., 7.3, 
  51.2, 49.839, 1.5, 67.92, 0.613}, {"LAO", "Asia", "Laos", "2020-08-24", 
  22., 0., 0., "", "", 0., 3.024, 0., 0., "", "", 0., "", "", "", "", "", "", 
  "", "", "", "", "", "", "", "", "", "", "", "", "", "", "", "", "", "", "", 
  "", "", 36.11, 7.275556*^6, 29.715, 24.4, 4.029, 2.322, 6397.36, 22.7, 
  368.111, 4., 7.3, 51.2, 49.839, 1.5, 67.92, 0.613}, 
 {"LAO", "Asia", "Laos", "2020-08-25", 22., 0., 0., "", "", 0., 3.024, 0., 
  0., "", "", 0., "", "", "", "", "", "", "", "", "", "", "", "", "", "", "", 
  "", "", "", "", "", "", "", "", "", "", "", "", 36.11, 7.275556*^6, 29.715, 
  24.4, 4.029, 2.322, 6397.36, 22.7, 368.111, 4., 7.3, 51.2, 49.839, 1.5, 
  67.92, 0.613}, {"LAO", "Asia", "Laos", "2020-08-26", 22., 0., 0., "", "", 
  0., 3.024, 0., 0., "", "", 0., "", "", "", "", "", "", "", "", "", "", "", 
  "", "", "", "", "", "", "", "", "", "", "", "", "", "", "", "", 36.11, 
  7.275556*^6, 29.715, 24.4, 4.029, 2.322, 6397.36, 22.7, 368.111, 4., 7.3, 
  51.2, 49.839, 1.5, 67.92, 0.613}, {"LAO", "Asia", "Laos", "2020-08-27", 
  22., 0., 0., "", "", 0., 3.024, 0., 0., "", "", 0., "", "", "", "", "", "", 
  "", "", "", "", "", "", "", "", "", "", "", "", "", "", "", "", "", "", "", 
  "", "", 36.11, 7.275556*^6, 29.715, 24.4, 4.029, 2.322, 6397.36, 22.7, 
  368.111, 4., 7.3, 51.2, 49.839, 1.5, 67.92, 0.613}, 
 {"LAO", "Asia", "Laos", "2020-08-28", 22., 0., 0., "", "", 0., 3.024, 0., 
  0., "", "", 0., "", "", "", "", "", "", "", "", "", "", "", "", "", "", "", 
  "", "", "", "", "", "", "", "", "", "", "", "", 36.11, 7.275556*^6, 29.715, 
  24.4, 4.029, 2.322, 6397.36, 22.7, 368.111, 4., 7.3, 51.2, 49.839, 1.5, 
  67.92, 0.613}, {"LAO", "Asia", "Laos", "2020-08-29", 22., 0., 0., "", "", 
  0., 3.024, 0., 0., "", "", 0., "", "", "", "", "", "", "", "", "", "", "", 
  "", "", "", "", "", "", "", "", "", "", "", "", "", "", "", "", 36.11, 
  7.275556*^6, 29.715, 24.4, 4.029, 2.322, 6397.36, 22.7, 368.111, 4., 7.3, 
  51.2, 49.839, 1.5, 67.92, 0.613}, {"LAO", "Asia", "Laos", "2020-08-30", 
  22., 0., 0., "", "", 0., 3.024, 0., 0., "", "", 0., "", "", "", "", "", "", 
  "", "", "", "", "", "", "", "", "", "", "", "", "", "", "", "", "", "", "", 
  "", "", 36.11, 7.275556*^6, 29.715, 24.4, 4.029, 2.322, 6397.36, 22.7, 
  368.111, 4., 7.3, 51.2, 49.839, 1.5, 67.92, 0.613}, 
 {"LAO", "Asia", "Laos", "2020-08-31", 22., 0., 0., "", "", 0., 3.024, 0., 
  0., "", "", 0., "", "", "", "", "", "", "", "", "", "", "", "", "", "", "", 
  "", "", "", "", "", "", "", "", "", "", "", "", 36.11, 7.275556*^6, 29.715, 
  24.4, 4.029, 2.322, 6397.36, 22.7, 368.111, 4., 7.3, 51.2, 49.839, 1.5, 
  67.92, 0.613}, {"LAO", "Asia", "Laos", "2020-09-01", 22., 0., 0., "", "", 
  0., 3.024, 0., 0., "", "", 0., "", "", "", "", "", "", "", "", "", "", "", 
  "", "", "", "", "", "", "", "", "", "", "", "", "", "", "", "", 36.11, 
  7.275556*^6, 29.715, 24.4, 4.029, 2.322, 6397.36, 22.7, 368.111, 4., 7.3, 
  51.2, 49.839, 1.5, 67.92, 0.613}, {"LAO", "Asia", "Laos", "2020-09-02", 
  22., 0., 0., "", "", 0., 3.024, 0., 0., "", "", 0., "", "", "", "", "", "", 
  "", "", "", "", "", "", "", "", "", "", "", "", "", "", "", "", "", "", "", 
  "", "", 36.11, 7.275556*^6, 29.715, 24.4, 4.029, 2.322, 6397.36, 22.7, 
  368.111, 4., 7.3, 51.2, 49.839, 1.5, 67.92, 0.613}, 
 {"LAO", "Asia", "Laos", "2020-09-03", 22., 0., 0., "", "", 0., 3.024, 0., 
  0., "", "", 0., "", "", "", "", "", "", "", "", "", "", "", "", "", "", "", 
  "", "", "", "", "", "", "", "", "", "", "", "", 36.11, 7.275556*^6, 29.715, 
  24.4, 4.029, 2.322, 6397.36, 22.7, 368.111, 4., 7.3, 51.2, 49.839, 1.5, 
  67.92, 0.613}, {"LAO", "Asia", "Laos", "2020-09-04", 22., 0., 0., "", "", 
  0., 3.024, 0., 0., "", "", 0., "", "", "", "", "", "", "", "", "", "", "", 
  "", "", "", "", "", "", "", "", "", "", "", "", "", "", "", "", 36.11, 
  7.275556*^6, 29.715, 24.4, 4.029, 2.322, 6397.36, 22.7, 368.111, 4., 7.3, 
  51.2, 49.839, 1.5, 67.92, 0.613}, {"LAO", "Asia", "Laos", "2020-09-05", 
  22., 0., 0., "", "", 0., 3.024, 0., 0., "", "", 0., "", "", "", "", "", "", 
  "", "", "", "", "", "", "", "", "", "", "", "", "", "", "", "", "", "", "", 
  "", "", 36.11, 7.275556*^6, 29.715, 24.4, 4.029, 2.322, 6397.36, 22.7, 
  368.111, 4., 7.3, 51.2, 49.839, 1.5, 67.92, 0.613}, 
 {"LAO", "Asia", "Laos", "2020-09-06", 22., 0., 0., "", "", 0., 3.024, 0., 
  0., "", "", 0., "", "", "", "", "", "", "", "", "", "", "", "", "", "", "", 
  "", "", "", "", "", "", "", "", "", "", "", "", 36.11, 7.275556*^6, 29.715, 
  24.4, 4.029, 2.322, 6397.36, 22.7, 368.111, 4., 7.3, 51.2, 49.839, 1.5, 
  67.92, 0.613}, {"LAO", "Asia", "Laos", "2020-09-07", 22., 0., 0., "", "", 
  0., 3.024, 0., 0., "", "", 0., "", "", "", "", "", "", "", "", "", "", "", 
  "", "", "", "", "", "", "", "", "", "", "", "", "", "", "", "", 36.11, 
  7.275556*^6, 29.715, 24.4, 4.029, 2.322, 6397.36, 22.7, 368.111, 4., 7.3, 
  51.2, 49.839, 1.5, 67.92, 0.613}, {"LAO", "Asia", "Laos", "2020-09-08", 
  22., 0., 0., "", "", 0., 3.024, 0., 0., "", "", 0., "", "", "", "", "", "", 
  "", "", "", "", "", "", "", "", "", "", "", "", "", "", "", "", "", "", "", 
  "", "", 36.11, 7.275556*^6, 29.715, 24.4, 4.029, 2.322, 6397.36, 22.7, 
  368.111, 4., 7.3, 51.2, 49.839, 1.5, 67.92, 0.613}, 
 {"LAO", "Asia", "Laos", "2020-09-09", 22., 0., 0., "", "", 0., 3.024, 0., 
  0., "", "", 0., "", "", "", "", "", "", "", "", "", "", "", "", "", "", "", 
  "", "", "", "", "", "", "", "", "", "", "", "", 36.11, 7.275556*^6, 29.715, 
  24.4, 4.029, 2.322, 6397.36, 22.7, 368.111, 4., 7.3, 51.2, 49.839, 1.5, 
  67.92, 0.613}, {"LAO", "Asia", "Laos", "2020-09-10", 22., 0., 0., "", "", 
  0., 3.024, 0., 0., "", "", 0., "", "", "", "", "", "", "", "", "", "", "", 
  "", "", "", "", "", "", "", "", "", "", "", "", "", "", "", "", 36.11, 
  7.275556*^6, 29.715, 24.4, 4.029, 2.322, 6397.36, 22.7, 368.111, 4., 7.3, 
  51.2, 49.839, 1.5, 67.92, 0.613}, {"LAO", "Asia", "Laos", "2020-09-11", 
  23., 1., 0.143, "", "", 0., 3.161, 0.137, 0.02, "", "", 0., "", "", "", "", 
  "", "", "", "", "", "", "", "", "", "", "", "", "", "", "", "", "", "", "", 
  "", "", "", "", 36.11, 7.275556*^6, 29.715, 24.4, 4.029, 2.322, 6397.36, 
  22.7, 368.111, 4., 7.3, 51.2, 49.839, 1.5, 67.92, 0.613}, 
 {"LAO", "Asia", "Laos", "2020-09-12", 23., 0., 0.143, "", "", 0., 3.161, 0., 
  0.02, "", "", 0., "", "", "", "", "", "", "", "", "", "", "", "", "", "", 
  "", "", "", "", "", "", "", "", "", "", "", "", "", 36.11, 7.275556*^6, 
  29.715, 24.4, 4.029, 2.322, 6397.36, 22.7, 368.111, 4., 7.3, 51.2, 49.839, 
  1.5, 67.92, 0.613}, {"LAO", "Asia", "Laos", "2020-09-13", 23., 0., 0.143, 
  "", "", 0., 3.161, 0., 0.02, "", "", 0., "", "", "", "", "", "", "", "", 
  "", "", "", "", "", "", "", "", "", "", "", "", "", "", "", "", "", "", "", 
  36.11, 7.275556*^6, 29.715, 24.4, 4.029, 2.322, 6397.36, 22.7, 368.111, 4., 
  7.3, 51.2, 49.839, 1.5, 67.92, 0.613}, {"LAO", "Asia", "Laos", 
  "2020-09-14", 23., 0., 0.143, "", "", 0., 3.161, 0., 0.02, "", "", 0., "", 
  "", "", "", "", "", "", "", "", "", "", "", "", "", "", "", "", "", "", "", 
  "", "", "", "", "", "", "", 36.11, 7.275556*^6, 29.715, 24.4, 4.029, 2.322, 
  6397.36, 22.7, 368.111, 4., 7.3, 51.2, 49.839, 1.5, 67.92, 0.613}, 
 {"LAO", "Asia", "Laos", "2020-09-15", 23., 0., 0.143, "", "", 0., 3.161, 0., 
  0.02, "", "", 0., "", "", "", "", "", "", "", "", "", "", "", "", "", "", 
  "", "", "", "", "", "", "", "", "", "", "", "", "", 36.11, 7.275556*^6, 
  29.715, 24.4, 4.029, 2.322, 6397.36, 22.7, 368.111, 4., 7.3, 51.2, 49.839, 
  1.5, 67.92, 0.613}, {"LAO", "Asia", "Laos", "2020-09-16", 23., 0., 0.143, 
  "", "", 0., 3.161, 0., 0.02, "", "", 0., "", "", "", "", "", "", "", "", 
  "", "", "", "", "", "", "", "", "", "", "", "", "", "", "", "", "", "", "", 
  36.11, 7.275556*^6, 29.715, 24.4, 4.029, 2.322, 6397.36, 22.7, 368.111, 4., 
  7.3, 51.2, 49.839, 1.5, 67.92, 0.613}, {"LAO", "Asia", "Laos", 
  "2020-09-17", 23., 0., 0.143, "", "", 0., 3.161, 0., 0.02, "", "", 0., "", 
  "", "", "", "", "", "", "", "", "", "", "", "", "", "", "", "", "", "", "", 
  "", "", "", "", "", "", "", 36.11, 7.275556*^6, 29.715, 24.4, 4.029, 2.322, 
  6397.36, 22.7, 368.111, 4., 7.3, 51.2, 49.839, 1.5, 67.92, 0.613}, 
 {"LAO", "Asia", "Laos", "2020-09-18", 23., 0., 0., "", "", 0., 3.161, 0., 
  0., "", "", 0., "", "", "", "", "", "", "", "", "", "", "", "", "", "", "", 
  "", "", "", "", "", "", "", "", "", "", "", "", 36.11, 7.275556*^6, 29.715, 
  24.4, 4.029, 2.322, 6397.36, 22.7, 368.111, 4., 7.3, 51.2, 49.839, 1.5, 
  67.92, 0.613}, {"LAO", "Asia", "Laos", "2020-09-19", 23., 0., 0., "", "", 
  0., 3.161, 0., 0., "", "", 0., "", "", "", "", "", "", "", "", "", "", "", 
  "", "", "", "", "", "", "", "", "", "", "", "", "", "", "", "", 36.11, 
  7.275556*^6, 29.715, 24.4, 4.029, 2.322, 6397.36, 22.7, 368.111, 4., 7.3, 
  51.2, 49.839, 1.5, 67.92, 0.613}, {"LAO", "Asia", "Laos", "2020-09-20", 
  23., 0., 0., "", "", 0., 3.161, 0., 0., "", "", 0., "", "", "", "", "", "", 
  "", "", "", "", "", "", "", "", "", "", "", "", "", "", "", "", "", "", "", 
  "", "", 36.11, 7.275556*^6, 29.715, 24.4, 4.029, 2.322, 6397.36, 22.7, 
  368.111, 4., 7.3, 51.2, 49.839, 1.5, 67.92, 0.613}, 
 {"LAO", "Asia", "Laos", "2020-09-21", 23., 0., 0., "", "", 0., 3.161, 0., 
  0., "", "", 0., "", "", "", "", "", "", "", "", "", "", "", "", "", "", "", 
  "", "", "", "", "", "", "", "", "", "", "", "", 36.11, 7.275556*^6, 29.715, 
  24.4, 4.029, 2.322, 6397.36, 22.7, 368.111, 4., 7.3, 51.2, 49.839, 1.5, 
  67.92, 0.613}, {"LAO", "Asia", "Laos", "2020-09-22", 23., 0., 0., "", "", 
  0., 3.161, 0., 0., "", "", 0., "", "", "", "", "", "", "", "", "", "", "", 
  "", "", "", "", "", "", "", "", "", "", "", "", "", "", "", "", 36.11, 
  7.275556*^6, 29.715, 24.4, 4.029, 2.322, 6397.36, 22.7, 368.111, 4., 7.3, 
  51.2, 49.839, 1.5, 67.92, 0.613}, {"LAO", "Asia", "Laos", "2020-09-23", 
  23., 0., 0., "", "", 0., 3.161, 0., 0., "", "", 0., "", "", "", "", "", "", 
  "", "", "", "", "", "", "", "", "", "", "", "", "", "", "", "", "", "", "", 
  "", "", 36.11, 7.275556*^6, 29.715, 24.4, 4.029, 2.322, 6397.36, 22.7, 
  368.111, 4., 7.3, 51.2, 49.839, 1.5, 67.92, 0.613}, 
 {"LAO", "Asia", "Laos", "2020-09-24", 23., 0., 0., "", "", 0., 3.161, 0., 
  0., "", "", 0., "", "", "", "", "", "", "", "", "", "", "", "", "", "", "", 
  "", "", "", "", "", "", "", "", "", "", "", "", 36.11, 7.275556*^6, 29.715, 
  24.4, 4.029, 2.322, 6397.36, 22.7, 368.111, 4., 7.3, 51.2, 49.839, 1.5, 
  67.92, 0.613}, {"LAO", "Asia", "Laos", "2020-09-25", 23., 0., 0., "", "", 
  0., 3.161, 0., 0., "", "", 0., "", "", "", "", "", "", "", "", "", "", "", 
  "", "", "", "", "", "", "", "", "", "", "", "", "", "", "", "", 36.11, 
  7.275556*^6, 29.715, 24.4, 4.029, 2.322, 6397.36, 22.7, 368.111, 4., 7.3, 
  51.2, 49.839, 1.5, 67.92, 0.613}, {"LAO", "Asia", "Laos", "2020-09-26", 
  23., 0., 0., "", "", 0., 3.161, 0., 0., "", "", 0., "", "", "", "", "", "", 
  "", "", "", "", "", "", "", "", "", "", "", "", "", "", "", "", "", "", "", 
  "", "", 36.11, 7.275556*^6, 29.715, 24.4, 4.029, 2.322, 6397.36, 22.7, 
  368.111, 4., 7.3, 51.2, 49.839, 1.5, 67.92, 0.613}, 
 {"LAO", "Asia", "Laos", "2020-09-27", 23., 0., 0., "", "", 0., 3.161, 0., 
  0., "", "", 0., "", "", "", "", "", "", "", "", "", "", "", "", "", "", "", 
  "", "", "", "", "", "", "", "", "", "", "", "", 36.11, 7.275556*^6, 29.715, 
  24.4, 4.029, 2.322, 6397.36, 22.7, 368.111, 4., 7.3, 51.2, 49.839, 1.5, 
  67.92, 0.613}, {"LAO", "Asia", "Laos", "2020-09-28", 23., 0., 0., "", "", 
  0., 3.161, 0., 0., "", "", 0., "", "", "", "", "", "", "", "", "", "", "", 
  "", "", "", "", "", "", "", "", "", "", "", "", "", "", "", "", 36.11, 
  7.275556*^6, 29.715, 24.4, 4.029, 2.322, 6397.36, 22.7, 368.111, 4., 7.3, 
  51.2, 49.839, 1.5, 67.92, 0.613}, {"LAO", "Asia", "Laos", "2020-09-29", 
  23., 0., 0., "", "", 0., 3.161, 0., 0., "", "", 0., "", "", "", "", "", "", 
  "", "", "", "", "", "", "", "", "", "", "", "", "", "", "", "", "", "", "", 
  "", "", 36.11, 7.275556*^6, 29.715, 24.4, 4.029, 2.322, 6397.36, 22.7, 
  368.111, 4., 7.3, 51.2, 49.839, 1.5, 67.92, 0.613}, 
 {"LAO", "Asia", "Laos", "2020-09-30", 23., 0., 0., "", "", 0., 3.161, 0., 
  0., "", "", 0., "", "", "", "", "", "", "", "", "", "", "", "", "", "", "", 
  "", "", "", "", "", "", "", "", "", "", "", "", 36.11, 7.275556*^6, 29.715, 
  24.4, 4.029, 2.322, 6397.36, 22.7, 368.111, 4., 7.3, 51.2, 49.839, 1.5, 
  67.92, 0.613}, {"LAO", "Asia", "Laos", "2020-10-01", 23., 0., 0., "", "", 
  0., 3.161, 0., 0., "", "", 0., "", "", "", "", "", "", "", "", "", "", "", 
  "", "", "", "", "", "", "", "", "", "", "", "", "", "", "", "", 36.11, 
  7.275556*^6, 29.715, 24.4, 4.029, 2.322, 6397.36, 22.7, 368.111, 4., 7.3, 
  51.2, 49.839, 1.5, 67.92, 0.613}, {"LAO", "Asia", "Laos", "2020-10-02", 
  23., 0., 0., "", "", 0., 3.161, 0., 0., "", "", 0., "", "", "", "", "", "", 
  "", "", "", "", "", "", "", "", "", "", "", "", "", "", "", "", "", "", "", 
  "", "", 36.11, 7.275556*^6, 29.715, 24.4, 4.029, 2.322, 6397.36, 22.7, 
  368.111, 4., 7.3, 51.2, 49.839, 1.5, 67.92, 0.613}, 
 {"LAO", "Asia", "Laos", "2020-10-03", 23., 0., 0., "", "", 0., 3.161, 0., 
  0., "", "", 0., "", "", "", "", "", "", "", "", "", "", "", "", "", "", "", 
  "", "", "", "", "", "", "", "", "", "", "", "", 36.11, 7.275556*^6, 29.715, 
  24.4, 4.029, 2.322, 6397.36, 22.7, 368.111, 4., 7.3, 51.2, 49.839, 1.5, 
  67.92, 0.613}, {"LAO", "Asia", "Laos", "2020-10-04", 23., 0., 0., "", "", 
  0., 3.161, 0., 0., "", "", 0., "", "", "", "", "", "", "", "", "", "", "", 
  "", "", "", "", "", "", "", "", "", "", "", "", "", "", "", "", 36.11, 
  7.275556*^6, 29.715, 24.4, 4.029, 2.322, 6397.36, 22.7, 368.111, 4., 7.3, 
  51.2, 49.839, 1.5, 67.92, 0.613}, {"LAO", "Asia", "Laos", "2020-10-05", 
  23., 0., 0., "", "", 0., 3.161, 0., 0., "", "", 0., "", "", "", "", "", "", 
  "", "", "", "", "", "", "", "", "", "", "", "", "", "", "", "", "", "", "", 
  "", "", 36.11, 7.275556*^6, 29.715, 24.4, 4.029, 2.322, 6397.36, 22.7, 
  368.111, 4., 7.3, 51.2, 49.839, 1.5, 67.92, 0.613}, 
 {"LAO", "Asia", "Laos", "2020-10-06", 23., 0., 0., "", "", 0., 3.161, 0., 
  0., "", "", 0., "", "", "", "", "", "", "", "", "", "", "", "", "", "", "", 
  "", "", "", "", "", "", "", "", "", "", "", "", 36.11, 7.275556*^6, 29.715, 
  24.4, 4.029, 2.322, 6397.36, 22.7, 368.111, 4., 7.3, 51.2, 49.839, 1.5, 
  67.92, 0.613}, {"LAO", "Asia", "Laos", "2020-10-07", 23., 0., 0., "", "", 
  0., 3.161, 0., 0., "", "", 0., "", "", "", "", "", "", "", "", "", "", "", 
  "", "", "", "", "", "", "", "", "", "", "", "", "", "", "", "", 36.11, 
  7.275556*^6, 29.715, 24.4, 4.029, 2.322, 6397.36, 22.7, 368.111, 4., 7.3, 
  51.2, 49.839, 1.5, 67.92, 0.613}, {"LAO", "Asia", "Laos", "2020-10-08", 
  23., 0., 0., "", "", 0., 3.161, 0., 0., "", "", 0., "", "", "", "", "", "", 
  "", "", "", "", "", "", "", "", "", "", "", "", "", "", "", "", "", "", "", 
  "", "", 36.11, 7.275556*^6, 29.715, 24.4, 4.029, 2.322, 6397.36, 22.7, 
  368.111, 4., 7.3, 51.2, 49.839, 1.5, 67.92, 0.613}, 
 {"LAO", "Asia", "Laos", "2020-10-09", 23., 0., 0., "", "", 0., 3.161, 0., 
  0., "", "", 0., "", "", "", "", "", "", "", "", "", "", "", "", "", "", "", 
  "", "", "", "", "", "", "", "", "", "", "", "", 36.11, 7.275556*^6, 29.715, 
  24.4, 4.029, 2.322, 6397.36, 22.7, 368.111, 4., 7.3, 51.2, 49.839, 1.5, 
  67.92, 0.613}, {"LAO", "Asia", "Laos", "2020-10-10", 23., 0., 0., "", "", 
  0., 3.161, 0., 0., "", "", 0., "", "", "", "", "", "", "", "", "", "", "", 
  "", "", "", "", "", "", "", "", "", "", "", "", "", "", "", "", 36.11, 
  7.275556*^6, 29.715, 24.4, 4.029, 2.322, 6397.36, 22.7, 368.111, 4., 7.3, 
  51.2, 49.839, 1.5, 67.92, 0.613}, {"LAO", "Asia", "Laos", "2020-10-11", 
  23., 0., 0., "", "", 0., 3.161, 0., 0., "", "", 0., "", "", "", "", "", "", 
  "", "", "", "", "", "", "", "", "", "", "", "", "", "", "", "", "", "", "", 
  "", "", 36.11, 7.275556*^6, 29.715, 24.4, 4.029, 2.322, 6397.36, 22.7, 
  368.111, 4., 7.3, 51.2, 49.839, 1.5, 67.92, 0.613}, 
 {"LAO", "Asia", "Laos", "2020-10-12", 23., 0., 0., "", "", 0., 3.161, 0., 
  0., "", "", 0., "", "", "", "", "", "", "", "", "", "", "", "", "", "", "", 
  "", "", "", "", "", "", "", "", "", "", "", "", 36.11, 7.275556*^6, 29.715, 
  24.4, 4.029, 2.322, 6397.36, 22.7, 368.111, 4., 7.3, 51.2, 49.839, 1.5, 
  67.92, 0.613}, {"LAO", "Asia", "Laos", "2020-10-13", 23., 0., 0., "", "", 
  0., 3.161, 0., 0., "", "", 0., "", "", "", "", "", "", "", "", "", "", "", 
  "", "", "", "", "", "", "", "", "", "", "", "", "", "", "", "", 36.11, 
  7.275556*^6, 29.715, 24.4, 4.029, 2.322, 6397.36, 22.7, 368.111, 4., 7.3, 
  51.2, 49.839, 1.5, 67.92, 0.613}, {"LAO", "Asia", "Laos", "2020-10-14", 
  23., 0., 0., "", "", 0., 3.161, 0., 0., "", "", 0., "", "", "", "", "", "", 
  "", "", "", "", "", "", "", "", "", "", "", "", "", "", "", "", "", "", "", 
  "", "", 36.11, 7.275556*^6, 29.715, 24.4, 4.029, 2.322, 6397.36, 22.7, 
  368.111, 4., 7.3, 51.2, 49.839, 1.5, 67.92, 0.613}, 
 {"LAO", "Asia", "Laos", "2020-10-15", 23., 0., 0., "", "", 0., 3.161, 0., 
  0., "", "", 0., "", "", "", "", "", "", "", "", "", "", "", "", "", "", "", 
  "", "", "", "", "", "", "", "", "", "", "", "", 36.11, 7.275556*^6, 29.715, 
  24.4, 4.029, 2.322, 6397.36, 22.7, 368.111, 4., 7.3, 51.2, 49.839, 1.5, 
  67.92, 0.613}, {"LAO", "Asia", "Laos", "2020-10-16", 23., 0., 0., "", "", 
  0., 3.161, 0., 0., "", "", 0., "", "", "", "", "", "", "", "", "", "", "", 
  "", "", "", "", "", "", "", "", "", "", "", "", "", "", "", "", 36.11, 
  7.275556*^6, 29.715, 24.4, 4.029, 2.322, 6397.36, 22.7, 368.111, 4., 7.3, 
  51.2, 49.839, 1.5, 67.92, 0.613}, {"LAO", "Asia", "Laos", "2020-10-17", 
  23., 0., 0., "", "", 0., 3.161, 0., 0., "", "", 0., "", "", "", "", "", "", 
  "", "", "", "", "", "", "", "", "", "", "", "", "", "", "", "", "", "", "", 
  "", "", 36.11, 7.275556*^6, 29.715, 24.4, 4.029, 2.322, 6397.36, 22.7, 
  368.111, 4., 7.3, 51.2, 49.839, 1.5, 67.92, 0.613}, 
 {"LAO", "Asia", "Laos", "2020-10-18", 23., 0., 0., "", "", 0., 3.161, 0., 
  0., "", "", 0., "", "", "", "", "", "", "", "", "", "", "", "", "", "", "", 
  "", "", "", "", "", "", "", "", "", "", "", "", 36.11, 7.275556*^6, 29.715, 
  24.4, 4.029, 2.322, 6397.36, 22.7, 368.111, 4., 7.3, 51.2, 49.839, 1.5, 
  67.92, 0.613}, {"LAO", "Asia", "Laos", "2020-10-19", 23., 0., 0., "", "", 
  0., 3.161, 0., 0., "", "", 0., "", "", "", "", "", "", "", "", "", "", "", 
  "", "", "", "", "", "", "", "", "", "", "", "", "", "", "", "", 36.11, 
  7.275556*^6, 29.715, 24.4, 4.029, 2.322, 6397.36, 22.7, 368.111, 4., 7.3, 
  51.2, 49.839, 1.5, 67.92, 0.613}, {"LAO", "Asia", "Laos", "2020-10-20", 
  23., 0., 0., "", "", 0., 3.161, 0., 0., "", "", 0., "", "", "", "", "", "", 
  "", "", "", "", "", "", "", "", "", "", "", "", "", "", "", "", "", "", "", 
  "", "", 36.11, 7.275556*^6, 29.715, 24.4, 4.029, 2.322, 6397.36, 22.7, 
  368.111, 4., 7.3, 51.2, 49.839, 1.5, 67.92, 0.613}, 
 {"LAO", "Asia", "Laos", "2020-10-21", 24., 1., 0.143, "", "", 0., 3.299, 
  0.137, 0.02, "", "", 0., "", "", "", "", "", "", "", "", "", "", "", "", 
  "", "", "", "", "", "", "", "", "", "", "", "", "", "", "", 36.11, 
  7.275556*^6, 29.715, 24.4, 4.029, 2.322, 6397.36, 22.7, 368.111, 4., 7.3, 
  51.2, 49.839, 1.5, 67.92, 0.613}, {"LAO", "Asia", "Laos", "2020-10-22", 
  24., 0., 0.143, "", "", 0., 3.299, 0., 0.02, "", "", 0., "", "", "", "", 
  "", "", "", "", "", "", "", "", "", "", "", "", "", "", "", "", "", "", "", 
  "", "", "", "", 36.11, 7.275556*^6, 29.715, 24.4, 4.029, 2.322, 6397.36, 
  22.7, 368.111, 4., 7.3, 51.2, 49.839, 1.5, 67.92, 0.613}, 
 {"LAO", "Asia", "Laos", "2020-10-23", 24., 0., 0.143, "", "", 0., 3.299, 0., 
  0.02, "", "", 0., "", "", "", "", "", "", "", "", "", "", "", "", "", "", 
  "", "", "", "", "", "", "", "", "", "", "", "", "", 36.11, 7.275556*^6, 
  29.715, 24.4, 4.029, 2.322, 6397.36, 22.7, 368.111, 4., 7.3, 51.2, 49.839, 
  1.5, 67.92, 0.613}, {"LAO", "Asia", "Laos", "2020-10-24", 24., 0., 0.143, 
  "", "", 0., 3.299, 0., 0.02, "", "", 0., "", "", "", "", "", "", "", "", 
  "", "", "", "", "", "", "", "", "", "", "", "", "", "", "", "", "", "", "", 
  36.11, 7.275556*^6, 29.715, 24.4, 4.029, 2.322, 6397.36, 22.7, 368.111, 4., 
  7.3, 51.2, 49.839, 1.5, 67.92, 0.613}, {"LAO", "Asia", "Laos", 
  "2020-10-25", 24., 0., 0.143, "", "", 0., 3.299, 0., 0.02, "", "", 0., "", 
  "", "", "", "", "", "", "", "", "", "", "", "", "", "", "", "", "", "", "", 
  "", "", "", "", "", "", "", 36.11, 7.275556*^6, 29.715, 24.4, 4.029, 2.322, 
  6397.36, 22.7, 368.111, 4., 7.3, 51.2, 49.839, 1.5, 67.92, 0.613}, 
 {"LAO", "Asia", "Laos", "2020-10-26", 24., 0., 0.143, "", "", 0., 3.299, 0., 
  0.02, "", "", 0., "", "", "", "", "", "", "", "", "", "", "", "", "", "", 
  "", "", "", "", "", "", "", "", "", "", "", "", "", 36.11, 7.275556*^6, 
  29.715, 24.4, 4.029, 2.322, 6397.36, 22.7, 368.111, 4., 7.3, 51.2, 49.839, 
  1.5, 67.92, 0.613}, {"LAO", "Asia", "Laos", "2020-10-27", 24., 0., 0.143, 
  "", "", 0., 3.299, 0., 0.02, "", "", 0., "", "", "", "", "", "", "", "", 
  "", "", "", "", "", "", "", "", "", "", "", "", "", "", "", "", "", "", "", 
  36.11, 7.275556*^6, 29.715, 24.4, 4.029, 2.322, 6397.36, 22.7, 368.111, 4., 
  7.3, 51.2, 49.839, 1.5, 67.92, 0.613}, {"LAO", "Asia", "Laos", 
  "2020-10-28", 24., 0., 0., "", "", 0., 3.299, 0., 0., "", "", 0., "", "", 
  "", "", "", "", "", "", "", "", "", "", "", "", "", "", "", "", "", "", "", 
  "", "", "", "", "", "", 36.11, 7.275556*^6, 29.715, 24.4, 4.029, 2.322, 
  6397.36, 22.7, 368.111, 4., 7.3, 51.2, 49.839, 1.5, 67.92, 0.613}, 
 {"LAO", "Asia", "Laos", "2020-10-29", 24., 0., 0., "", "", 0., 3.299, 0., 
  0., "", "", 0., "", "", "", "", "", "", "", "", "", "", "", "", "", "", "", 
  "", "", "", "", "", "", "", "", "", "", "", "", 36.11, 7.275556*^6, 29.715, 
  24.4, 4.029, 2.322, 6397.36, 22.7, 368.111, 4., 7.3, 51.2, 49.839, 1.5, 
  67.92, 0.613}, {"LAO", "Asia", "Laos", "2020-10-30", 24., 0., 0., "", "", 
  0., 3.299, 0., 0., "", "", 0., "", "", "", "", "", "", "", "", "", "", "", 
  "", "", "", "", "", "", "", "", "", "", "", "", "", "", "", "", 36.11, 
  7.275556*^6, 29.715, 24.4, 4.029, 2.322, 6397.36, 22.7, 368.111, 4., 7.3, 
  51.2, 49.839, 1.5, 67.92, 0.613}, {"LAO", "Asia", "Laos", "2020-10-31", 
  24., 0., 0., "", "", 0., 3.299, 0., 0., "", "", 0., "", "", "", "", "", "", 
  "", "", "", "", "", "", "", "", "", "", "", "", "", "", "", "", "", "", "", 
  "", "", 36.11, 7.275556*^6, 29.715, 24.4, 4.029, 2.322, 6397.36, 22.7, 
  368.111, 4., 7.3, 51.2, 49.839, 1.5, 67.92, 0.613}, 
 {"LAO", "Asia", "Laos", "2020-11-01", 24., 0., 0., "", "", 0., 3.299, 0., 
  0., "", "", 0., "", "", "", "", "", "", "", "", "", "", "", "", "", "", "", 
  "", "", "", "", "", "", "", "", "", "", "", "", 33.33, 7.275556*^6, 29.715, 
  24.4, 4.029, 2.322, 6397.36, 22.7, 368.111, 4., 7.3, 51.2, 49.839, 1.5, 
  67.92, 0.613}, {"LAO", "Asia", "Laos", "2020-11-02", 24., 0., 0., "", "", 
  0., 3.299, 0., 0., "", "", 0., "", "", "", "", "", "", "", "", "", "", "", 
  "", "", "", "", "", "", "", "", "", "", "", "", "", "", "", "", 33.33, 
  7.275556*^6, 29.715, 24.4, 4.029, 2.322, 6397.36, 22.7, 368.111, 4., 7.3, 
  51.2, 49.839, 1.5, 67.92, 0.613}, {"LAO", "Asia", "Laos", "2020-11-03", 
  24., 0., 0., "", "", 0., 3.299, 0., 0., "", "", 0., "", "", "", "", "", "", 
  "", "", "", "", "", "", "", "", "", "", "", "", "", "", "", "", "", "", "", 
  "", "", 33.33, 7.275556*^6, 29.715, 24.4, 4.029, 2.322, 6397.36, 22.7, 
  368.111, 4., 7.3, 51.2, 49.839, 1.5, 67.92, 0.613}, 
 {"LAO", "Asia", "Laos", "2020-11-04", 24., 0., 0., "", "", 0., 3.299, 0., 
  0., "", "", 0., "", "", "", "", "", "", "", "", "", "", "", "", "", "", "", 
  "", "", "", "", "", "", "", "", "", "", "", "", 33.33, 7.275556*^6, 29.715, 
  24.4, 4.029, 2.322, 6397.36, 22.7, 368.111, 4., 7.3, 51.2, 49.839, 1.5, 
  67.92, 0.613}, {"LAO", "Asia", "Laos", "2020-11-05", 24., 0., 0., "", "", 
  0., 3.299, 0., 0., "", "", 0., "", "", "", "", "", "", "", "", "", "", "", 
  "", "", "", "", "", "", "", "", "", "", "", "", "", "", "", "", 33.33, 
  7.275556*^6, 29.715, 24.4, 4.029, 2.322, 6397.36, 22.7, 368.111, 4., 7.3, 
  51.2, 49.839, 1.5, 67.92, 0.613}, {"LAO", "Asia", "Laos", "2020-11-06", 
  24., 0., 0., "", "", 0., 3.299, 0., 0., "", "", 0., "", "", "", "", "", "", 
  "", "", "", "", "", "", "", "", "", "", "", "", "", "", "", "", "", "", "", 
  "", "", 33.33, 7.275556*^6, 29.715, 24.4, 4.029, 2.322, 6397.36, 22.7, 
  368.111, 4., 7.3, 51.2, 49.839, 1.5, 67.92, 0.613}, 
 {"LAO", "Asia", "Laos", "2020-11-07", 24., 0., 0., "", "", 0., 3.299, 0., 
  0., "", "", 0., "", "", "", "", "", "", "", "", "", "", "", "", "", "", "", 
  "", "", "", "", "", "", "", "", "", "", "", "", 33.33, 7.275556*^6, 29.715, 
  24.4, 4.029, 2.322, 6397.36, 22.7, 368.111, 4., 7.3, 51.2, 49.839, 1.5, 
  67.92, 0.613}, {"LAO", "Asia", "Laos", "2020-11-08", 24., 0., 0., "", "", 
  0., 3.299, 0., 0., "", "", 0., "", "", "", "", "", "", "", "", "", "", "", 
  "", "", "", "", "", "", "", "", "", "", "", "", "", "", "", "", 33.33, 
  7.275556*^6, 29.715, 24.4, 4.029, 2.322, 6397.36, 22.7, 368.111, 4., 7.3, 
  51.2, 49.839, 1.5, 67.92, 0.613}, {"LAO", "Asia", "Laos", "2020-11-09", 
  24., 0., 0., "", "", 0., 3.299, 0., 0., "", "", 0., "", "", "", "", "", "", 
  "", "", "", "", "", "", "", "", "", "", "", "", "", "", "", "", "", "", "", 
  "", "", 33.33, 7.275556*^6, 29.715, 24.4, 4.029, 2.322, 6397.36, 22.7, 
  368.111, 4., 7.3, 51.2, 49.839, 1.5, 67.92, 0.613}, 
 {"LAO", "Asia", "Laos", "2020-11-10", 24., 0., 0., "", "", 0., 3.299, 0., 
  0., "", "", 0., "", "", "", "", "", "", "", "", "", "", "", "", "", "", "", 
  "", "", "", "", "", "", "", "", "", "", "", "", 33.33, 7.275556*^6, 29.715, 
  24.4, 4.029, 2.322, 6397.36, 22.7, 368.111, 4., 7.3, 51.2, 49.839, 1.5, 
  67.92, 0.613}, {"LAO", "Asia", "Laos", "2020-11-11", 24., 0., 0., "", "", 
  0., 3.299, 0., 0., "", "", 0., "", "", "", "", "", "", "", "", "", "", "", 
  "", "", "", "", "", "", "", "", "", "", "", "", "", "", "", "", 33.33, 
  7.275556*^6, 29.715, 24.4, 4.029, 2.322, 6397.36, 22.7, 368.111, 4., 7.3, 
  51.2, 49.839, 1.5, 67.92, 0.613}, {"LAO", "Asia", "Laos", "2020-11-12", 
  24., 0., 0., "", "", 0., 3.299, 0., 0., "", "", 0., "", "", "", "", "", "", 
  "", "", "", "", "", "", "", "", "", "", "", "", "", "", "", "", "", "", "", 
  "", "", 33.33, 7.275556*^6, 29.715, 24.4, 4.029, 2.322, 6397.36, 22.7, 
  368.111, 4., 7.3, 51.2, 49.839, 1.5, 67.92, 0.613}, 
 {"LAO", "Asia", "Laos", "2020-11-13", 24., 0., 0., "", "", 0., 3.299, 0., 
  0., "", "", 0., "", "", "", "", "", "", "", "", "", "", "", "", "", "", "", 
  "", "", "", "", "", "", "", "", "", "", "", "", 33.33, 7.275556*^6, 29.715, 
  24.4, 4.029, 2.322, 6397.36, 22.7, 368.111, 4., 7.3, 51.2, 49.839, 1.5, 
  67.92, 0.613}, {"LAO", "Asia", "Laos", "2020-11-14", 24., 0., 0., "", "", 
  0., 3.299, 0., 0., "", "", 0., "", "", "", "", "", "", "", "", "", "", "", 
  "", "", "", "", "", "", "", "", "", "", "", "", "", "", "", "", 33.33, 
  7.275556*^6, 29.715, 24.4, 4.029, 2.322, 6397.36, 22.7, 368.111, 4., 7.3, 
  51.2, 49.839, 1.5, 67.92, 0.613}, {"LAO", "Asia", "Laos", "2020-11-15", 
  24., 0., 0., "", "", 0., 3.299, 0., 0., "", "", 0., "", "", "", "", "", "", 
  "", "", "", "", "", "", "", "", "", "", "", "", "", "", "", "", "", "", "", 
  "", "", 33.33, 7.275556*^6, 29.715, 24.4, 4.029, 2.322, 6397.36, 22.7, 
  368.111, 4., 7.3, 51.2, 49.839, 1.5, 67.92, 0.613}, 
 {"LAO", "Asia", "Laos", "2020-11-16", 24., 0., 0., "", "", 0., 3.299, 0., 
  0., "", "", 0., "", "", "", "", "", "", "", "", "", "", "", "", "", "", "", 
  "", "", "", "", "", "", "", "", "", "", "", "", 33.33, 7.275556*^6, 29.715, 
  24.4, 4.029, 2.322, 6397.36, 22.7, 368.111, 4., 7.3, 51.2, 49.839, 1.5, 
  67.92, 0.613}, {"LAO", "Asia", "Laos", "2020-11-17", 25., 1., 0.143, "", 
  "", 0., 3.436, 0.137, 0.02, "", "", 0., "", "", "", "", "", "", "", "", "", 
  "", "", "", "", "", "", "", "", "", "", "", "", "", "", "", "", "", "", 
  33.33, 7.275556*^6, 29.715, 24.4, 4.029, 2.322, 6397.36, 22.7, 368.111, 4., 
  7.3, 51.2, 49.839, 1.5, 67.92, 0.613}, {"LAO", "Asia", "Laos", 
  "2020-11-18", 25., 0., 0.143, "", "", 0., 3.436, 0., 0.02, "", "", 0., "", 
  "", "", "", "", "", "", "", "", "", "", "", "", "", "", "", "", "", "", "", 
  "", "", "", "", "", "", "", 33.33, 7.275556*^6, 29.715, 24.4, 4.029, 2.322, 
  6397.36, 22.7, 368.111, 4., 7.3, 51.2, 49.839, 1.5, 67.92, 0.613}, 
 {"LAO", "Asia", "Laos", "2020-11-19", 25., 0., 0.143, "", "", 0., 3.436, 0., 
  0.02, "", "", 0., "", "", "", "", "", "", "", "", "", "", "", "", "", "", 
  "", "", "", "", "", "", "", "", "", "", "", "", "", 33.33, 7.275556*^6, 
  29.715, 24.4, 4.029, 2.322, 6397.36, 22.7, 368.111, 4., 7.3, 51.2, 49.839, 
  1.5, 67.92, 0.613}, {"LAO", "Asia", "Laos", "2020-11-20", 25., 0., 0.143, 
  "", "", 0., 3.436, 0., 0.02, "", "", 0., "", "", "", "", "", "", "", "", 
  "", "", "", "", "", "", "", "", "", "", "", "", "", "", "", "", "", "", "", 
  33.33, 7.275556*^6, 29.715, 24.4, 4.029, 2.322, 6397.36, 22.7, 368.111, 4., 
  7.3, 51.2, 49.839, 1.5, 67.92, 0.613}, {"LAO", "Asia", "Laos", 
  "2020-11-21", 25., 0., 0.143, "", "", 0., 3.436, 0., 0.02, "", "", 0., "", 
  "", "", "", "", "", "", "", "", "", "", "", "", "", "", "", "", "", "", "", 
  "", "", "", "", "", "", "", 33.33, 7.275556*^6, 29.715, 24.4, 4.029, 2.322, 
  6397.36, 22.7, 368.111, 4., 7.3, 51.2, 49.839, 1.5, 67.92, 0.613}, 
 {"LAO", "Asia", "Laos", "2020-11-22", 25., 0., 0.143, "", "", 0., 3.436, 0., 
  0.02, "", "", 0., "", "", "", "", "", "", "", "", "", "", "", "", "", "", 
  "", "", "", "", "", "", "", "", "", "", "", "", "", 33.33, 7.275556*^6, 
  29.715, 24.4, 4.029, 2.322, 6397.36, 22.7, 368.111, 4., 7.3, 51.2, 49.839, 
  1.5, 67.92, 0.613}, {"LAO", "Asia", "Laos", "2020-11-23", 39., 14., 2.143, 
  "", "", 0., 5.36, 1.924, 0.295, "", "", 0., "", "", "", "", "", "", "", "", 
  "", "", "", "", "", "", "", "", "", "", "", "", "", "", "", "", "", "", "", 
  33.33, 7.275556*^6, 29.715, 24.4, 4.029, 2.322, 6397.36, 22.7, 368.111, 4., 
  7.3, 51.2, 49.839, 1.5, 67.92, 0.613}, {"LAO", "Asia", "Laos", 
  "2020-11-24", 39., 0., 2., "", "", 0., 5.36, 0., 0.275, "", "", 0., "", "", 
  "", "", "", "", "", "", "", "", "", "", "", "", "", "", "", "", "", "", "", 
  "", "", "", "", "", "", 33.33, 7.275556*^6, 29.715, 24.4, 4.029, 2.322, 
  6397.36, 22.7, 368.111, 4., 7.3, 51.2, 49.839, 1.5, 67.92, 0.613}, 
 {"LAO", "Asia", "Laos", "2020-11-25", 39., 0., 2., "", "", 0., 5.36, 0., 
  0.275, "", "", 0., "", "", "", "", "", "", "", "", "", "", "", "", "", "", 
  "", "", "", "", "", "", "", "", "", "", "", "", "", 33.33, 7.275556*^6, 
  29.715, 24.4, 4.029, 2.322, 6397.36, 22.7, 368.111, 4., 7.3, 51.2, 49.839, 
  1.5, 67.92, 0.613}, {"LAO", "Asia", "Laos", "2020-11-26", 39., 0., 2., "", 
  "", 0., 5.36, 0., 0.275, "", "", 0., "", "", "", "", "", "", "", "", "", 
  "", "", "", "", "", "", "", "", "", "", "", "", "", "", "", "", "", "", 
  33.33, 7.275556*^6, 29.715, 24.4, 4.029, 2.322, 6397.36, 22.7, 368.111, 4., 
  7.3, 51.2, 49.839, 1.5, 67.92, 0.613}, {"LAO", "Asia", "Laos", 
  "2020-11-27", 39., 0., 2., "", "", 0., 5.36, 0., 0.275, "", "", 0., "", "", 
  "", "", "", "", "", "", "", "", "", "", "", "", "", "", "", "", "", "", "", 
  "", "", "", "", "", "", 33.33, 7.275556*^6, 29.715, 24.4, 4.029, 2.322, 
  6397.36, 22.7, 368.111, 4., 7.3, 51.2, 49.839, 1.5, 67.92, 0.613}, 
 {"LAO", "Asia", "Laos", "2020-11-28", 39., 0., 2., "", "", 0., 5.36, 0., 
  0.275, "", "", 0., "", "", "", "", "", "", "", "", "", "", "", "", "", "", 
  "", "", "", "", "", "", "", "", "", "", "", "", "", 33.33, 7.275556*^6, 
  29.715, 24.4, 4.029, 2.322, 6397.36, 22.7, 368.111, 4., 7.3, 51.2, 49.839, 
  1.5, 67.92, 0.613}, {"LAO", "Asia", "Laos", "2020-11-29", 39., 0., 2., "", 
  "", 0., 5.36, 0., 0.275, "", "", 0., "", "", "", "", "", "", "", "", "", 
  "", "", "", "", "", "", "", "", "", "", "", "", "", "", "", "", "", "", 
  33.33, 7.275556*^6, 29.715, 24.4, 4.029, 2.322, 6397.36, 22.7, 368.111, 4., 
  7.3, 51.2, 49.839, 1.5, 67.92, 0.613}, {"LAO", "Asia", "Laos", 
  "2020-11-30", 39., 0., 0., "", "", 0., 5.36, 0., 0., "", "", 0., "", "", 
  "", "", "", "", "", "", "", "", "", "", "", "", "", "", "", "", "", "", "", 
  "", "", "", "", "", "", 29.63, 7.275556*^6, 29.715, 24.4, 4.029, 2.322, 
  6397.36, 22.7, 368.111, 4., 7.3, 51.2, 49.839, 1.5, 67.92, 0.613}, 
 {"LAO", "Asia", "Laos", "2020-12-01", 39., 0., 0., "", "", 0., 5.36, 0., 0., 
  "", "", 0., "", "", "", "", "", "", "", "", "", "", "", "", "", "", "", "", 
  "", "", "", "", "", "", "", "", "", "", "", 29.63, 7.275556*^6, 29.715, 
  24.4, 4.029, 2.322, 6397.36, 22.7, 368.111, 4., 7.3, 51.2, 49.839, 1.5, 
  67.92, 0.613}, {"LAO", "Asia", "Laos", "2020-12-02", 39., 0., 0., "", "", 
  0., 5.36, 0., 0., "", "", 0., "", "", "", "", "", "", "", "", "", "", "", 
  "", "", "", "", "", "", "", "", "", "", "", "", "", "", "", "", 29.63, 
  7.275556*^6, 29.715, 24.4, 4.029, 2.322, 6397.36, 22.7, 368.111, 4., 7.3, 
  51.2, 49.839, 1.5, 67.92, 0.613}, {"LAO", "Asia", "Laos", "2020-12-03", 
  39., 0., 0., "", "", 0., 5.36, 0., 0., "", "", 0., "", "", "", "", "", "", 
  "", "", "", "", "", "", "", "", "", "", "", "", "", "", "", "", "", "", "", 
  "", "", 29.63, 7.275556*^6, 29.715, 24.4, 4.029, 2.322, 6397.36, 22.7, 
  368.111, 4., 7.3, 51.2, 49.839, 1.5, 67.92, 0.613}, 
 {"LAO", "Asia", "Laos", "2020-12-04", 39., 0., 0., "", "", 0., 5.36, 0., 0., 
  "", "", 0., "", "", "", "", "", "", "", "", "", "", "", "", "", "", "", "", 
  "", "", "", "", "", "", "", "", "", "", "", 29.63, 7.275556*^6, 29.715, 
  24.4, 4.029, 2.322, 6397.36, 22.7, 368.111, 4., 7.3, 51.2, 49.839, 1.5, 
  67.92, 0.613}, {"LAO", "Asia", "Laos", "2020-12-05", 39., 0., 0., "", "", 
  0., 5.36, 0., 0., "", "", 0., "", "", "", "", "", "", "", "", "", "", "", 
  "", "", "", "", "", "", "", "", "", "", "", "", "", "", "", "", 29.63, 
  7.275556*^6, 29.715, 24.4, 4.029, 2.322, 6397.36, 22.7, 368.111, 4., 7.3, 
  51.2, 49.839, 1.5, 67.92, 0.613}, {"LAO", "Asia", "Laos", "2020-12-06", 
  39., 0., 0., "", "", 0., 5.36, 0., 0., "", "", 0., "", "", "", "", "", "", 
  "", "", "", "", "", "", "", "", "", "", "", "", "", "", "", "", "", "", "", 
  "", "", 29.63, 7.275556*^6, 29.715, 24.4, 4.029, 2.322, 6397.36, 22.7, 
  368.111, 4., 7.3, 51.2, 49.839, 1.5, 67.92, 0.613}, 
 {"LAO", "Asia", "Laos", "2020-12-07", 41., 2., 0.286, "", "", 0., 5.635, 
  0.275, 0.039, "", "", 0., "", "", "", "", "", "", "", "", "", "", "", "", 
  "", "", "", "", "", "", "", "", "", "", "", "", "", "", "", 29.63, 
  7.275556*^6, 29.715, 24.4, 4.029, 2.322, 6397.36, 22.7, 368.111, 4., 7.3, 
  51.2, 49.839, 1.5, 67.92, 0.613}, {"LAO", "Asia", "Laos", "2020-12-08", 
  41., 0., 0.286, "", "", 0., 5.635, 0., 0.039, "", "", 0., "", "", "", "", 
  "", "", "", "", "", "", "", "", "", "", "", "", "", "", "", "", "", "", "", 
  "", "", "", "", 29.63, 7.275556*^6, 29.715, 24.4, 4.029, 2.322, 6397.36, 
  22.7, 368.111, 4., 7.3, 51.2, 49.839, 1.5, 67.92, 0.613}, 
 {"LAO", "Asia", "Laos", "2020-12-09", 41., 0., 0.286, "", "", 0., 5.635, 0., 
  0.039, "", "", 0., "", "", "", "", "", "", "", "", "", "", "", "", "", "", 
  "", "", "", "", "", "", "", "", "", "", "", "", "", 29.63, 7.275556*^6, 
  29.715, 24.4, 4.029, 2.322, 6397.36, 22.7, 368.111, 4., 7.3, 51.2, 49.839, 
  1.5, 67.92, 0.613}, {"LAO", "Asia", "Laos", "2020-12-10", 41., 0., 0.286, 
  "", "", 0., 5.635, 0., 0.039, "", "", 0., "", "", "", "", "", "", "", "", 
  "", "", "", "", "", "", "", "", "", "", "", "", "", "", "", "", "", "", "", 
  29.63, 7.275556*^6, 29.715, 24.4, 4.029, 2.322, 6397.36, 22.7, 368.111, 4., 
  7.3, 51.2, 49.839, 1.5, 67.92, 0.613}, {"LAO", "Asia", "Laos", 
  "2020-12-11", 41., 0., 0.286, "", "", 0., 5.635, 0., 0.039, "", "", 0., "", 
  "", "", "", "", "", "", "", "", "", "", "", "", "", "", "", "", "", "", "", 
  "", "", "", "", "", "", "", 29.63, 7.275556*^6, 29.715, 24.4, 4.029, 2.322, 
  6397.36, 22.7, 368.111, 4., 7.3, 51.2, 49.839, 1.5, 67.92, 0.613}, 
 {"LAO", "Asia", "Laos", "2020-12-12", 41., 0., 0.286, "", "", 0., 5.635, 0., 
  0.039, "", "", 0., "", "", "", "", "", "", "", "", "", "", "", "", "", "", 
  "", "", "", "", "", "", "", "", "", "", "", "", "", 29.63, 7.275556*^6, 
  29.715, 24.4, 4.029, 2.322, 6397.36, 22.7, 368.111, 4., 7.3, 51.2, 49.839, 
  1.5, 67.92, 0.613}, {"LAO", "Asia", "Laos", "2020-12-13", 41., 0., 0.286, 
  "", "", 0., 5.635, 0., 0.039, "", "", 0., "", "", "", "", "", "", "", "", 
  "", "", "", "", "", "", "", "", "", "", "", "", "", "", "", "", "", "", "", 
  29.63, 7.275556*^6, 29.715, 24.4, 4.029, 2.322, 6397.36, 22.7, 368.111, 4., 
  7.3, 51.2, 49.839, 1.5, 67.92, 0.613}, {"LAO", "Asia", "Laos", 
  "2020-12-14", 41., 0., 0., "", "", 0., 5.635, 0., 0., "", "", 0., "", "", 
  "", "", "", "", "", "", "", "", "", "", "", "", "", "", "", "", "", "", "", 
  "", "", "", "", "", "", 29.63, 7.275556*^6, 29.715, 24.4, 4.029, 2.322, 
  6397.36, 22.7, 368.111, 4., 7.3, 51.2, 49.839, 1.5, 67.92, 0.613}, 
 {"LAO", "Asia", "Laos", "2020-12-15", 41., 0., 0., "", "", 0., 5.635, 0., 
  0., "", "", 0., "", "", "", "", "", "", "", "", "", "", "", "", "", "", "", 
  "", "", "", "", "", "", "", "", "", "", "", "", 29.63, 7.275556*^6, 29.715, 
  24.4, 4.029, 2.322, 6397.36, 22.7, 368.111, 4., 7.3, 51.2, 49.839, 1.5, 
  67.92, 0.613}, {"LAO", "Asia", "Laos", "2020-12-16", 41., 0., 0., "", "", 
  0., 5.635, 0., 0., "", "", 0., "", "", "", "", "", "", "", "", "", "", "", 
  "", "", "", "", "", "", "", "", "", "", "", "", "", "", "", "", 29.63, 
  7.275556*^6, 29.715, 24.4, 4.029, 2.322, 6397.36, 22.7, 368.111, 4., 7.3, 
  51.2, 49.839, 1.5, 67.92, 0.613}, {"LAO", "Asia", "Laos", "2020-12-17", 
  41., 0., 0., "", "", 0., 5.635, 0., 0., "", "", 0., "", "", "", "", "", "", 
  "", "", "", "", "", "", "", "", "", "", "", "", "", "", "", "", "", "", "", 
  "", "", 29.63, 7.275556*^6, 29.715, 24.4, 4.029, 2.322, 6397.36, 22.7, 
  368.111, 4., 7.3, 51.2, 49.839, 1.5, 67.92, 0.613}, 
 {"LAO", "Asia", "Laos", "2020-12-18", 41., 0., 0., "", "", 0., 5.635, 0., 
  0., "", "", 0., "", "", "", "", "", "", "", "", "", "", "", "", "", "", "", 
  "", "", "", "", "", "", "", "", "", "", "", "", 29.63, 7.275556*^6, 29.715, 
  24.4, 4.029, 2.322, 6397.36, 22.7, 368.111, 4., 7.3, 51.2, 49.839, 1.5, 
  67.92, 0.613}, {"LAO", "Asia", "Laos", "2020-12-19", 41., 0., 0., "", "", 
  0., 5.635, 0., 0., "", "", 0., "", "", "", "", "", "", "", "", "", "", "", 
  "", "", "", "", "", "", "", "", "", "", "", "", "", "", "", "", 29.63, 
  7.275556*^6, 29.715, 24.4, 4.029, 2.322, 6397.36, 22.7, 368.111, 4., 7.3, 
  51.2, 49.839, 1.5, 67.92, 0.613}, {"LAO", "Asia", "Laos", "2020-12-20", 
  41., 0., 0., "", "", 0., 5.635, 0., 0., "", "", 0., "", "", "", "", "", "", 
  "", "", "", "", "", "", "", "", "", "", "", "", "", "", "", "", "", "", "", 
  "", "", 29.63, 7.275556*^6, 29.715, 24.4, 4.029, 2.322, 6397.36, 22.7, 
  368.111, 4., 7.3, 51.2, 49.839, 1.5, 67.92, 0.613}, 
 {"LAO", "Asia", "Laos", "2020-12-21", 41., 0., 0., "", "", 0., 5.635, 0., 
  0., "", "", 0., "", "", "", "", "", "", "", "", "", "", "", "", "", "", "", 
  "", "", "", "", "", "", "", "", "", "", "", "", 29.63, 7.275556*^6, 29.715, 
  24.4, 4.029, 2.322, 6397.36, 22.7, 368.111, 4., 7.3, 51.2, 49.839, 1.5, 
  67.92, 0.613}, {"LAO", "Asia", "Laos", "2020-12-22", 41., 0., 0., "", "", 
  0., 5.635, 0., 0., "", "", 0., "", "", "", "", "", "", "", "", "", "", "", 
  "", "", "", "", "", "", "", "", "", "", "", "", "", "", "", "", 29.63, 
  7.275556*^6, 29.715, 24.4, 4.029, 2.322, 6397.36, 22.7, 368.111, 4., 7.3, 
  51.2, 49.839, 1.5, 67.92, 0.613}, {"LAO", "Asia", "Laos", "2020-12-23", 
  41., 0., 0., "", "", 0., 5.635, 0., 0., "", "", 0., "", "", "", "", "", "", 
  "", "", "", "", "", "", "", "", "", "", "", "", "", "", "", "", "", "", "", 
  "", "", 29.63, 7.275556*^6, 29.715, 24.4, 4.029, 2.322, 6397.36, 22.7, 
  368.111, 4., 7.3, 51.2, 49.839, 1.5, 67.92, 0.613}, 
 {"LAO", "Asia", "Laos", "2020-12-24", 41., 0., 0., "", "", 0., 5.635, 0., 
  0., "", "", 0., "", "", "", "", "", "", "", "", "", "", "", "", "", "", "", 
  "", "", "", "", "", "", "", "", "", "", "", "", 29.63, 7.275556*^6, 29.715, 
  24.4, 4.029, 2.322, 6397.36, 22.7, 368.111, 4., 7.3, 51.2, 49.839, 1.5, 
  67.92, 0.613}, {"LAO", "Asia", "Laos", "2020-12-25", 41., 0., 0., "", "", 
  0., 5.635, 0., 0., "", "", 0., "", "", "", "", "", "", "", "", "", "", "", 
  "", "", "", "", "", "", "", "", "", "", "", "", "", "", "", "", 29.63, 
  7.275556*^6, 29.715, 24.4, 4.029, 2.322, 6397.36, 22.7, 368.111, 4., 7.3, 
  51.2, 49.839, 1.5, 67.92, 0.613}, {"LAO", "Asia", "Laos", "2020-12-26", 
  41., 0., 0., "", "", 0., 5.635, 0., 0., "", "", 0., "", "", "", "", "", "", 
  "", "", "", "", "", "", "", "", "", "", "", "", "", "", "", "", "", "", "", 
  "", "", 29.63, 7.275556*^6, 29.715, 24.4, 4.029, 2.322, 6397.36, 22.7, 
  368.111, 4., 7.3, 51.2, 49.839, 1.5, 67.92, 0.613}, 
 {"LAO", "Asia", "Laos", "2020-12-27", 41., 0., 0., "", "", 0., 5.635, 0., 
  0., "", "", 0., "", "", "", "", "", "", "", "", "", "", "", "", "", "", "", 
  "", "", "", "", "", "", "", "", "", "", "", "", 29.63, 7.275556*^6, 29.715, 
  24.4, 4.029, 2.322, 6397.36, 22.7, 368.111, 4., 7.3, 51.2, 49.839, 1.5, 
  67.92, 0.613}, {"LAO", "Asia", "Laos", "2020-12-28", 41., 0., 0., "", "", 
  0., 5.635, 0., 0., "", "", 0., "", "", "", "", "", "", "", "", "", "", "", 
  "", "", "", "", "", "", "", "", "", "", "", "", "", "", "", "", 29.63, 
  7.275556*^6, 29.715, 24.4, 4.029, 2.322, 6397.36, 22.7, 368.111, 4., 7.3, 
  51.2, 49.839, 1.5, 67.92, 0.613}, {"LAO", "Asia", "Laos", "2020-12-29", 
  41., 0., 0., "", "", 0., 5.635, 0., 0., "", "", 0., "", "", "", "", "", "", 
  "", "", "", "", "", "", "", "", "", "", "", "", "", "", "", "", "", "", "", 
  "", "", 29.63, 7.275556*^6, 29.715, 24.4, 4.029, 2.322, 6397.36, 22.7, 
  368.111, 4., 7.3, 51.2, 49.839, 1.5, 67.92, 0.613}, 
 {"LAO", "Asia", "Laos", "2020-12-30", 41., 0., 0., "", "", 0., 5.635, 0., 
  0., "", "", 0., "", "", "", "", "", "", "", "", "", "", "", "", "", "", "", 
  "", "", "", "", "", "", "", "", "", "", "", "", 29.63, 7.275556*^6, 29.715, 
  24.4, 4.029, 2.322, 6397.36, 22.7, 368.111, 4., 7.3, 51.2, 49.839, 1.5, 
  67.92, 0.613}, {"LAO", "Asia", "Laos", "2020-12-31", 41., 0., 0., "", "", 
  0., 5.635, 0., 0., "", "", 0., "", "", "", "", "", "", "", "", "", "", "", 
  "", "", "", "", "", "", "", "", "", "", "", "", "", "", "", "", 29.63, 
  7.275556*^6, 29.715, 24.4, 4.029, 2.322, 6397.36, 22.7, 368.111, 4., 7.3, 
  51.2, 49.839, 1.5, 67.92, 0.613}, {"LAO", "Asia", "Laos", "2021-01-01", 
  41., 0., 0., "", "", 0., 5.635, 0., 0., "", "", 0., "", "", "", "", "", "", 
  "", "", "", "", "", "", "", "", "", "", "", "", "", "", "", "", "", "", "", 
  "", "", 29.63, 7.275556*^6, 29.715, 24.4, 4.029, 2.322, 6397.36, 22.7, 
  368.111, 4., 7.3, 51.2, 49.839, 1.5, 67.92, 0.613}, 
 {"LAO", "Asia", "Laos", "2021-01-02", 41., 0., 0., "", "", 0., 5.635, 0., 
  0., "", "", 0., "", "", "", "", "", "", "", "", "", "", "", "", "", "", "", 
  "", "", "", "", "", "", "", "", "", "", "", "", 29.63, 7.275556*^6, 29.715, 
  24.4, 4.029, 2.322, 6397.36, 22.7, 368.111, 4., 7.3, 51.2, 49.839, 1.5, 
  67.92, 0.613}, {"LAO", "Asia", "Laos", "2021-01-03", 41., 0., 0., "", "", 
  0., 5.635, 0., 0., "", "", 0., "", "", "", "", "", "", "", "", "", "", "", 
  "", "", "", "", "", "", "", "", "", "", "", "", "", "", "", "", 29.63, 
  7.275556*^6, 29.715, 24.4, 4.029, 2.322, 6397.36, 22.7, 368.111, 4., 7.3, 
  51.2, 49.839, 1.5, 67.92, 0.613}, {"LAO", "Asia", "Laos", "2021-01-04", 
  41., 0., 0., "", "", 0., 5.635, 0., 0., "", "", 0., "", "", "", "", "", "", 
  "", "", "", "", "", "", "", "", "", "", "", "", "", "", "", "", "", "", "", 
  "", "", 29.63, 7.275556*^6, 29.715, 24.4, 4.029, 2.322, 6397.36, 22.7, 
  368.111, 4., 7.3, 51.2, 49.839, 1.5, 67.92, 0.613}, 
 {"LAO", "Asia", "Laos", "2021-01-05", 41., 0., 0., "", "", 0., 5.635, 0., 
  0., "", "", 0., "", "", "", "", "", "", "", "", "", "", "", "", "", "", "", 
  "", "", "", "", "", "", "", "", "", "", "", "", 29.63, 7.275556*^6, 29.715, 
  24.4, 4.029, 2.322, 6397.36, 22.7, 368.111, 4., 7.3, 51.2, 49.839, 1.5, 
  67.92, 0.613}, {"LAO", "Asia", "Laos", "2021-01-06", 41., 0., 0., "", "", 
  0., 5.635, 0., 0., "", "", 0., "", "", "", "", "", "", "", "", "", "", "", 
  "", "", "", "", "", "", "", "", "", "", "", "", "", "", "", "", 29.63, 
  7.275556*^6, 29.715, 24.4, 4.029, 2.322, 6397.36, 22.7, 368.111, 4., 7.3, 
  51.2, 49.839, 1.5, 67.92, 0.613}, {"LAO", "Asia", "Laos", "2021-01-07", 
  41., 0., 0., "", "", 0., 5.635, 0., 0., "", "", 0., "", "", "", "", "", "", 
  "", "", "", "", "", "", "", "", "", "", "", "", "", "", "", "", "", "", "", 
  "", "", 29.63, 7.275556*^6, 29.715, 24.4, 4.029, 2.322, 6397.36, 22.7, 
  368.111, 4., 7.3, 51.2, 49.839, 1.5, 67.92, 0.613}, 
 {"LAO", "Asia", "Laos", "2021-01-08", 41., 0., 0., "", "", 0., 5.635, 0., 
  0., "", "", 0., "", "", "", "", "", "", "", "", "", "", "", "", "", "", "", 
  "", "", "", "", "", "", "", "", "", "", "", "", 29.63, 7.275556*^6, 29.715, 
  24.4, 4.029, 2.322, 6397.36, 22.7, 368.111, 4., 7.3, 51.2, 49.839, 1.5, 
  67.92, 0.613}, {"LAO", "Asia", "Laos", "2021-01-09", 41., 0., 0., "", "", 
  0., 5.635, 0., 0., "", "", 0., "", "", "", "", "", "", "", "", "", "", "", 
  "", "", "", "", "", "", "", "", "", "", "", "", "", "", "", "", 29.63, 
  7.275556*^6, 29.715, 24.4, 4.029, 2.322, 6397.36, 22.7, 368.111, 4., 7.3, 
  51.2, 49.839, 1.5, 67.92, 0.613}, {"LAO", "Asia", "Laos", "2021-01-10", 
  41., 0., 0., "", "", 0., 5.635, 0., 0., "", "", 0., "", "", "", "", "", "", 
  "", "", "", "", "", "", "", "", "", "", "", "", "", "", "", "", "", "", "", 
  "", "", 29.63, 7.275556*^6, 29.715, 24.4, 4.029, 2.322, 6397.36, 22.7, 
  368.111, 4., 7.3, 51.2, 49.839, 1.5, 67.92, 0.613}, 
 {"LAO", "Asia", "Laos", "2021-01-11", 41., 0., 0., "", "", 0., 5.635, 0., 
  0., "", "", 0., "", "", "", "", "", "", "", "", "", "", "", "", "", "", "", 
  "", "", "", "", "", "", "", "", "", "", "", "", 29.63, 7.275556*^6, 29.715, 
  24.4, 4.029, 2.322, 6397.36, 22.7, 368.111, 4., 7.3, 51.2, 49.839, 1.5, 
  67.92, 0.613}, {"LAO", "Asia", "Laos", "2021-01-12", 41., 0., 0., "", "", 
  0., 5.635, 0., 0., "", "", 0., "", "", "", "", "", "", "", "", "", "", "", 
  "", "", "", "", "", "", "", "", "", "", "", "", "", "", "", "", 29.63, 
  7.275556*^6, 29.715, 24.4, 4.029, 2.322, 6397.36, 22.7, 368.111, 4., 7.3, 
  51.2, 49.839, 1.5, 67.92, 0.613}, {"LAO", "Asia", "Laos", "2021-01-13", 
  41., 0., 0., "", "", 0., 5.635, 0., 0., "", "", 0., "", "", "", "", "", "", 
  "", "", "", "", "", "", "", "", "", "", "", "", "", "", "", "", "", "", "", 
  "", "", 29.63, 7.275556*^6, 29.715, 24.4, 4.029, 2.322, 6397.36, 22.7, 
  368.111, 4., 7.3, 51.2, 49.839, 1.5, 67.92, 0.613}, 
 {"LAO", "Asia", "Laos", "2021-01-14", 41., 0., 0., "", "", 0., 5.635, 0., 
  0., "", "", 0., "", "", "", "", "", "", "", "", "", "", "", "", "", "", "", 
  "", "", "", "", "", "", "", "", "", "", "", "", 29.63, 7.275556*^6, 29.715, 
  24.4, 4.029, 2.322, 6397.36, 22.7, 368.111, 4., 7.3, 51.2, 49.839, 1.5, 
  67.92, 0.613}, {"LAO", "Asia", "Laos", "2021-01-15", 41., 0., 0., "", "", 
  0., 5.635, 0., 0., "", "", 0., "", "", "", "", "", "", "", "", "", "", "", 
  "", "", "", "", "", "", "", "", "", "", "", "", "", "", "", "", 29.63, 
  7.275556*^6, 29.715, 24.4, 4.029, 2.322, 6397.36, 22.7, 368.111, 4., 7.3, 
  51.2, 49.839, 1.5, 67.92, 0.613}, {"LAO", "Asia", "Laos", "2021-01-16", 
  41., 0., 0., "", "", 0., 5.635, 0., 0., "", "", 0., "", "", "", "", "", "", 
  "", "", "", "", "", "", "", "", "", "", "", "", "", "", "", "", "", "", "", 
  "", "", 29.63, 7.275556*^6, 29.715, 24.4, 4.029, 2.322, 6397.36, 22.7, 
  368.111, 4., 7.3, 51.2, 49.839, 1.5, 67.92, 0.613}, 
 {"LAO", "Asia", "Laos", "2021-01-17", 41., 0., 0., "", "", 0., 5.635, 0., 
  0., "", "", 0., "", "", "", "", "", "", "", "", "", "", "", "", "", "", "", 
  "", "", "", "", "", "", "", "", "", "", "", "", 29.63, 7.275556*^6, 29.715, 
  24.4, 4.029, 2.322, 6397.36, 22.7, 368.111, 4., 7.3, 51.2, 49.839, 1.5, 
  67.92, 0.613}, {"LAO", "Asia", "Laos", "2021-01-18", 41., 0., 0., "", "", 
  0., 5.635, 0., 0., "", "", 0., "", "", "", "", "", "", "", "", "", "", "", 
  "", "", "", "", "", "", "", "", "", "", "", "", "", "", "", "", 22.22, 
  7.275556*^6, 29.715, 24.4, 4.029, 2.322, 6397.36, 22.7, 368.111, 4., 7.3, 
  51.2, 49.839, 1.5, 67.92, 0.613}, {"LAO", "Asia", "Laos", "2021-01-19", 
  41., 0., 0., "", "", 0., 5.635, 0., 0., "", "", 0., "", "", "", "", "", "", 
  "", "", "", "", "", "", "", "", "", "", "", "", "", "", "", "", "", "", "", 
  "", "", 22.22, 7.275556*^6, 29.715, 24.4, 4.029, 2.322, 6397.36, 22.7, 
  368.111, 4., 7.3, 51.2, 49.839, 1.5, 67.92, 0.613}, 
 {"LAO", "Asia", "Laos", "2021-01-20", 41., 0., 0., "", "", 0., 5.635, 0., 
  0., "", "", 0., "", "", "", "", "", "", "", "", "", "", "", "", "", "", "", 
  "", "", "", "", "", "", "", "", "", "", "", "", 22.22, 7.275556*^6, 29.715, 
  24.4, 4.029, 2.322, 6397.36, 22.7, 368.111, 4., 7.3, 51.2, 49.839, 1.5, 
  67.92, 0.613}, {"LAO", "Asia", "Laos", "2021-01-21", 41., 0., 0., "", "", 
  0., 5.635, 0., 0., "", "", 0., "", "", "", "", "", "", "", "", "", "", "", 
  "", "", "", "", "", "", "", "", "", "", "", "", "", "", "", "", 22.22, 
  7.275556*^6, 29.715, 24.4, 4.029, 2.322, 6397.36, 22.7, 368.111, 4., 7.3, 
  51.2, 49.839, 1.5, 67.92, 0.613}, {"LAO", "Asia", "Laos", "2021-01-22", 
  41., 0., 0., "", "", 0., 5.635, 0., 0., "", "", 0., "", "", "", "", "", "", 
  "", "", "", "", "", "", "", "", "", "", "", "", "", "", "", "", "", "", "", 
  "", "", 22.22, 7.275556*^6, 29.715, 24.4, 4.029, 2.322, 6397.36, 22.7, 
  368.111, 4., 7.3, 51.2, 49.839, 1.5, 67.92, 0.613}, 
 {"LAO", "Asia", "Laos", "2021-01-23", 41., 0., 0., "", "", 0., 5.635, 0., 
  0., "", "", 0., "", "", "", "", "", "", "", "", "", "", "", "", "", "", "", 
  "", "", "", "", "", "", "", "", "", "", "", "", 22.22, 7.275556*^6, 29.715, 
  24.4, 4.029, 2.322, 6397.36, 22.7, 368.111, 4., 7.3, 51.2, 49.839, 1.5, 
  67.92, 0.613}, {"LAO", "Asia", "Laos", "2021-01-24", 41., 0., 0., "", "", 
  0., 5.635, 0., 0., "", "", 0., "", "", "", "", "", "", "", "", "", "", "", 
  "", "", "", "", "", "", "", "", "", "", "", "", "", "", "", "", 22.22, 
  7.275556*^6, 29.715, 24.4, 4.029, 2.322, 6397.36, 22.7, 368.111, 4., 7.3, 
  51.2, 49.839, 1.5, 67.92, 0.613}, {"LAO", "Asia", "Laos", "2021-01-25", 
  44., 3., 0.429, "", "", 0., 6.048, 0.412, 0.059, "", "", 0., "", "", "", 
  "", "", "", "", "", "", "", "", "", "", "", "", "", "", "", "", "", "", "", 
  "", "", "", "", "", 22.22, 7.275556*^6, 29.715, 24.4, 4.029, 2.322, 
  6397.36, 22.7, 368.111, 4., 7.3, 51.2, 49.839, 1.5, 67.92, 0.613}, 
 {"LAO", "Asia", "Laos", "2021-01-26", 44., 0., 0.429, "", "", 0., 6.048, 0., 
  0.059, "", "", 0., "", "", "", "", "", "", "", "", "", "", "", "", "", "", 
  "", "", "", "", "", "", "", "", "", "", "", "", "", 22.22, 7.275556*^6, 
  29.715, 24.4, 4.029, 2.322, 6397.36, 22.7, 368.111, 4., 7.3, 51.2, 49.839, 
  1.5, 67.92, 0.613}, {"LAO", "Asia", "Laos", "2021-01-27", 44., 0., 0.429, 
  "", "", 0., 6.048, 0., 0.059, "", "", 0., "", "", "", "", "", "", "", "", 
  "", "", "", "", "", "", "", "", "", "", "", "", "", "", "", "", "", "", "", 
  22.22, 7.275556*^6, 29.715, 24.4, 4.029, 2.322, 6397.36, 22.7, 368.111, 4., 
  7.3, 51.2, 49.839, 1.5, 67.92, 0.613}, {"LAO", "Asia", "Laos", 
  "2021-01-28", 44., 0., 0.429, "", "", 0., 6.048, 0., 0.059, "", "", 0., "", 
  "", "", "", "", "", "", "", "", "", "", "", "", "", "", "", "", "", "", "", 
  "", "", "", "", "", "", "", 22.22, 7.275556*^6, 29.715, 24.4, 4.029, 2.322, 
  6397.36, 22.7, 368.111, 4., 7.3, 51.2, 49.839, 1.5, 67.92, 0.613}, 
 {"LAO", "Asia", "Laos", "2021-01-29", 44., 0., 0.429, "", "", 0., 6.048, 0., 
  0.059, "", "", 0., "", "", "", "", "", "", "", "", "", "", "", "", "", "", 
  "", "", "", "", "", "", "", "", "", "", "", "", "", 22.22, 7.275556*^6, 
  29.715, 24.4, 4.029, 2.322, 6397.36, 22.7, 368.111, 4., 7.3, 51.2, 49.839, 
  1.5, 67.92, 0.613}, {"LAO", "Asia", "Laos", "2021-01-30", 44., 0., 0.429, 
  "", "", 0., 6.048, 0., 0.059, "", "", 0., "", "", "", "", "", "", "", "", 
  "", "", "", "", "", "", "", "", "", "", "", "", "", "", "", "", "", "", "", 
  22.22, 7.275556*^6, 29.715, 24.4, 4.029, 2.322, 6397.36, 22.7, 368.111, 4., 
  7.3, 51.2, 49.839, 1.5, 67.92, 0.613}, {"LAO", "Asia", "Laos", 
  "2021-01-31", 44., 0., 0.429, "", "", 0., 6.048, 0., 0.059, "", "", 0., "", 
  "", "", "", "", "", "", "", "", "", "", "", "", "", "", "", "", "", "", "", 
  "", "", "", "", "", "", "", 22.22, 7.275556*^6, 29.715, 24.4, 4.029, 2.322, 
  6397.36, 22.7, 368.111, 4., 7.3, 51.2, 49.839, 1.5, 67.92, 0.613}, 
 {"LAO", "Asia", "Laos", "2021-02-01", 44., 0., 0., "", "", 0., 6.048, 0., 
  0., "", "", 0., "", "", "", "", "", "", "", "", "", "", "", "", "", "", "", 
  "", "", "", "", "", "", "", "", "", "", "", "", 22.22, 7.275556*^6, 29.715, 
  24.4, 4.029, 2.322, 6397.36, 22.7, 368.111, 4., 7.3, 51.2, 49.839, 1.5, 
  67.92, 0.613}, {"LAO", "Asia", "Laos", "2021-02-02", 44., 0., 0., "", "", 
  0., 6.048, 0., 0., "", "", 0., "", "", "", "", "", "", "", "", "", "", "", 
  "", "", "", "", "", "", "", "", "", "", "", "", "", "", "", "", 22.22, 
  7.275556*^6, 29.715, 24.4, 4.029, 2.322, 6397.36, 22.7, 368.111, 4., 7.3, 
  51.2, 49.839, 1.5, 67.92, 0.613}, {"LAO", "Asia", "Laos", "2021-02-03", 
  45., 1., 0.143, "", "", 0., 6.185, 0.137, 0.02, "", "", 0., "", "", "", "", 
  "", "", "", "", "", "", "", "", "", "", "", "", "", "", "", "", "", "", "", 
  "", "", "", "", 22.22, 7.275556*^6, 29.715, 24.4, 4.029, 2.322, 6397.36, 
  22.7, 368.111, 4., 7.3, 51.2, 49.839, 1.5, 67.92, 0.613}, 
 {"LAO", "Asia", "Laos", "2021-02-04", 45., 0., 0.143, "", "", 0., 6.185, 0., 
  0.02, "", "", 0., "", "", "", "", "", "", "", "", "", "", "", "", "", "", 
  "", "", "", "", "", "", "", "", "", "", "", "", "", 22.22, 7.275556*^6, 
  29.715, 24.4, 4.029, 2.322, 6397.36, 22.7, 368.111, 4., 7.3, 51.2, 49.839, 
  1.5, 67.92, 0.613}, {"LAO", "Asia", "Laos", "2021-02-05", 45., 0., 0.143, 
  "", "", 0., 6.185, 0., 0.02, "", "", 0., "", "", "", "", "", "", "", "", 
  "", "", "", "", "", "", "", "", "", "", "", "", "", "", "", "", "", "", "", 
  22.22, 7.275556*^6, 29.715, 24.4, 4.029, 2.322, 6397.36, 22.7, 368.111, 4., 
  7.3, 51.2, 49.839, 1.5, 67.92, 0.613}, {"LAO", "Asia", "Laos", 
  "2021-02-06", 45., 0., 0.143, "", "", 0., 6.185, 0., 0.02, "", "", 0., "", 
  "", "", "", "", "", "", "", "", "", "", "", "", "", "", "", "", "", "", "", 
  "", "", "", "", "", "", "", 22.22, 7.275556*^6, 29.715, 24.4, 4.029, 2.322, 
  6397.36, 22.7, 368.111, 4., 7.3, 51.2, 49.839, 1.5, 67.92, 0.613}, 
 {"LAO", "Asia", "Laos", "2021-02-07", 45., 0., 0.143, "", "", 0., 6.185, 0., 
  0.02, "", "", 0., "", "", "", "", "", "", "", "", "", "", "", "", "", "", 
  "", "", "", "", "", "", "", "", "", "", "", "", "", 22.22, 7.275556*^6, 
  29.715, 24.4, 4.029, 2.322, 6397.36, 22.7, 368.111, 4., 7.3, 51.2, 49.839, 
  1.5, 67.92, 0.613}, {"LAO", "Asia", "Laos", "2021-02-08", 45., 0., 0.143, 
  "", "", 0., 6.185, 0., 0.02, "", "", 0., "", "", "", "", "", "", "", "", 
  "", "", "", "", "", "", "", "", "", "", "", "", "", "", "", "", "", "", "", 
  22.22, 7.275556*^6, 29.715, 24.4, 4.029, 2.322, 6397.36, 22.7, 368.111, 4., 
  7.3, 51.2, 49.839, 1.5, 67.92, 0.613}, {"LAO", "Asia", "Laos", 
  "2021-02-09", 45., 0., 0.143, "", "", 0., 6.185, 0., 0.02, "", "", 0., "", 
  "", "", "", "", "", "", "", "", "", "", "", "", "", "", "", "", "", "", "", 
  "", "", "", "", "", "", "", 22.22, 7.275556*^6, 29.715, 24.4, 4.029, 2.322, 
  6397.36, 22.7, 368.111, 4., 7.3, 51.2, 49.839, 1.5, 67.92, 0.613}, 
 {"LAO", "Asia", "Laos", "2021-02-10", 45., 0., 0., "", "", 0., 6.185, 0., 
  0., "", "", 0., "", "", "", "", "", "", "", "", "", "", "", "", "", "", "", 
  "", "", "", "", "", "", "", "", "", "", "", "", 22.22, 7.275556*^6, 29.715, 
  24.4, 4.029, 2.322, 6397.36, 22.7, 368.111, 4., 7.3, 51.2, 49.839, 1.5, 
  67.92, 0.613}, {"LAO", "Asia", "Laos", "2021-02-11", 45., 0., 0., "", "", 
  0., 6.185, 0., 0., "", "", 0., "", "", "", "", "", "", "", "", "", "", "", 
  "", "", "", "", "", "", "", "", "", "", "", "", "", "", "", "", 22.22, 
  7.275556*^6, 29.715, 24.4, 4.029, 2.322, 6397.36, 22.7, 368.111, 4., 7.3, 
  51.2, 49.839, 1.5, 67.92, 0.613}, {"LAO", "Asia", "Laos", "2021-02-12", 
  45., 0., 0., "", "", 0., 6.185, 0., 0., "", "", 0., "", "", "", "", "", "", 
  "", "", "", "", "", "", "", "", "", "", "", "", "", "", "", "", "", "", "", 
  "", "", 22.22, 7.275556*^6, 29.715, 24.4, 4.029, 2.322, 6397.36, 22.7, 
  368.111, 4., 7.3, 51.2, 49.839, 1.5, 67.92, 0.613}, 
 {"LAO", "Asia", "Laos", "2021-02-13", 45., 0., 0., "", "", 0., 6.185, 0., 
  0., "", "", 0., "", "", "", "", "", "", "", "", "", "", "", "", "", "", "", 
  "", "", "", "", "", "", "", "", "", "", "", "", 22.22, 7.275556*^6, 29.715, 
  24.4, 4.029, 2.322, 6397.36, 22.7, 368.111, 4., 7.3, 51.2, 49.839, 1.5, 
  67.92, 0.613}, {"LAO", "Asia", "Laos", "2021-02-14", 45., 0., 0., "", "", 
  0., 6.185, 0., 0., "", "", 0., "", "", "", "", "", "", "", "", "", "", "", 
  "", "", "", "", "", "", "", "", "", "", "", "", "", "", "", "", 22.22, 
  7.275556*^6, 29.715, 24.4, 4.029, 2.322, 6397.36, 22.7, 368.111, 4., 7.3, 
  51.2, 49.839, 1.5, 67.92, 0.613}, {"LAO", "Asia", "Laos", "2021-02-15", 
  45., 0., 0., "", "", 0., 6.185, 0., 0., "", "", 0., "", "", "", "", "", "", 
  "", "", "", "", "", "", "", "", "", "", "", "", "", "", "", "", "", "", "", 
  "", "", 22.22, 7.275556*^6, 29.715, 24.4, 4.029, 2.322, 6397.36, 22.7, 
  368.111, 4., 7.3, 51.2, 49.839, 1.5, 67.92, 0.613}, 
 {"LAO", "Asia", "Laos", "2021-02-16", 45., 0., 0., "", "", 0., 6.185, 0., 
  0., "", "", 0., "", "", "", "", "", "", "", "", "", "", "", "", "", "", "", 
  "", "", "", "", "", "", "", "", "", "", "", "", 16.67, 7.275556*^6, 29.715, 
  24.4, 4.029, 2.322, 6397.36, 22.7, 368.111, 4., 7.3, 51.2, 49.839, 1.5, 
  67.92, 0.613}, {"LAO", "Asia", "Laos", "2021-02-17", 45., 0., 0., "", "", 
  0., 6.185, 0., 0., "", "", 0., "", "", "", "", "", "", "", "", "", "", "", 
  "", "", "", "", "", "", "", "", "", "", "", "", "", "", "", "", 16.67, 
  7.275556*^6, 29.715, 24.4, 4.029, 2.322, 6397.36, 22.7, 368.111, 4., 7.3, 
  51.2, 49.839, 1.5, 67.92, 0.613}, {"LAO", "Asia", "Laos", "2021-02-18", 
  45., 0., 0., "", "", 0., 6.185, 0., 0., "", "", 0., "", "", "", "", "", "", 
  "", "", "", "", "", "", "", "", "", "", "", "", "", "", "", "", "", "", "", 
  "", "", 16.67, 7.275556*^6, 29.715, 24.4, 4.029, 2.322, 6397.36, 22.7, 
  368.111, 4., 7.3, 51.2, 49.839, 1.5, 67.92, 0.613}, 
 {"LAO", "Asia", "Laos", "2021-02-19", 45., 0., 0., "", "", 0., 6.185, 0., 
  0., "", "", 0., "", "", "", "", "", "", "", "", "", "", "", "", "", "", "", 
  "", "", "", "", "", "", "", "", "", "", "", "", 16.67, 7.275556*^6, 29.715, 
  24.4, 4.029, 2.322, 6397.36, 22.7, 368.111, 4., 7.3, 51.2, 49.839, 1.5, 
  67.92, 0.613}, {"LAO", "Asia", "Laos", "2021-02-20", 45., 0., 0., "", "", 
  0., 6.185, 0., 0., "", "", 0., "", "", "", "", "", "", "", "", "", "", "", 
  "", "", "", "", "", "", "", "", "", "", "", "", "", "", "", "", 16.67, 
  7.275556*^6, 29.715, 24.4, 4.029, 2.322, 6397.36, 22.7, 368.111, 4., 7.3, 
  51.2, 49.839, 1.5, 67.92, 0.613}, {"LAO", "Asia", "Laos", "2021-02-21", 
  45., 0., 0., "", "", 0., 6.185, 0., 0., "", "", 0., "", "", "", "", "", "", 
  "", "", "", "", "", "", "", "", "", "", "", "", "", "", "", "", "", "", "", 
  "", "", 16.67, 7.275556*^6, 29.715, 24.4, 4.029, 2.322, 6397.36, 22.7, 
  368.111, 4., 7.3, 51.2, 49.839, 1.5, 67.92, 0.613}, 
 {"LAO", "Asia", "Laos", "2021-02-22", 45., 0., 0., "", "", 0., 6.185, 0., 
  0., "", "", 0., "", "", "", "", "", "", "", "", "", "", "", "", "", "", "", 
  "", "", "", "", "", "", "", "", "", "", "", "", 16.67, 7.275556*^6, 29.715, 
  24.4, 4.029, 2.322, 6397.36, 22.7, 368.111, 4., 7.3, 51.2, 49.839, 1.5, 
  67.92, 0.613}, {"LAO", "Asia", "Laos", "2021-02-23", 45., 0., 0., "", "", 
  0., 6.185, 0., 0., "", "", 0., "", "", "", "", "", "", "", "", "", "", "", 
  "", "", "", "", "", "", "", "", "", "", "", "", "", "", "", "", 16.67, 
  7.275556*^6, 29.715, 24.4, 4.029, 2.322, 6397.36, 22.7, 368.111, 4., 7.3, 
  51.2, 49.839, 1.5, 67.92, 0.613}, {"LAO", "Asia", "Laos", "2021-02-24", 
  45., 0., 0., "", "", 0., 6.185, 0., 0., "", "", 0., "", "", "", "", "", "", 
  "", "", "", "", "", "", "", "", "", "", "", "", "", "", "", "", "", "", "", 
  "", "", 16.67, 7.275556*^6, 29.715, 24.4, 4.029, 2.322, 6397.36, 22.7, 
  368.111, 4., 7.3, 51.2, 49.839, 1.5, 67.92, 0.613}, 
 {"LAO", "Asia", "Laos", "2021-02-25", 45., 0., 0., "", "", 0., 6.185, 0., 
  0., "", "", 0., "", "", "", "", "", "", "", "", "", "", "", "", "", "", "", 
  "", "", "", "", "", "", "", "", "", "", "", "", 16.67, 7.275556*^6, 29.715, 
  24.4, 4.029, 2.322, 6397.36, 22.7, 368.111, 4., 7.3, 51.2, 49.839, 1.5, 
  67.92, 0.613}, {"LAO", "Asia", "Laos", "2021-02-26", 45., 0., 0., "", "", 
  0., 6.185, 0., 0., "", "", 0., "", "", "", "", "", "", "", "", "", "", "", 
  "", "", "", "", "", "", "", "", "", "", "", "", "", "", "", "", 16.67, 
  7.275556*^6, 29.715, 24.4, 4.029, 2.322, 6397.36, 22.7, 368.111, 4., 7.3, 
  51.2, 49.839, 1.5, 67.92, 0.613}, {"LAO", "Asia", "Laos", "2021-02-27", 
  45., 0., 0., "", "", 0., 6.185, 0., 0., "", "", 0., "", "", "", "", "", "", 
  "", "", "", "", "", "", "", "", "", "", "", "", "", "", "", "", "", "", "", 
  "", "", 16.67, 7.275556*^6, 29.715, 24.4, 4.029, 2.322, 6397.36, 22.7, 
  368.111, 4., 7.3, 51.2, 49.839, 1.5, 67.92, 0.613}, 
 {"LAO", "Asia", "Laos", "2021-02-28", 45., 0., 0., "", "", 0., 6.185, 0., 
  0., "", "", 0., "", "", "", "", "", "", "", "", "", "", "", "", "", "", "", 
  "", "", "", "", "", "", "", "", "", "", "", "", 16.67, 7.275556*^6, 29.715, 
  24.4, 4.029, 2.322, 6397.36, 22.7, 368.111, 4., 7.3, 51.2, 49.839, 1.5, 
  67.92, 0.613}, {"LAO", "Asia", "Laos", "2021-03-01", 45., 0., 0., "", "", 
  0., 6.185, 0., 0., "", "", 0., "", "", "", "", "", "", "", "", "", "", "", 
  "", "", "", "", "", "", "", "", "", "", "", "", "", "", "", "", 16.67, 
  7.275556*^6, 29.715, 24.4, 4.029, 2.322, 6397.36, 22.7, 368.111, 4., 7.3, 
  51.2, 49.839, 1.5, 67.92, 0.613}, {"LAO", "Asia", "Laos", "2021-03-02", 
  45., 0., 0., "", "", 0., 6.185, 0., 0., "", "", 0., "", "", "", "", "", "", 
  "", "", "", "", "", "", "", "", "", "", "", "", "", "", "", "", "", "", "", 
  "", "", 16.67, 7.275556*^6, 29.715, 24.4, 4.029, 2.322, 6397.36, 22.7, 
  368.111, 4., 7.3, 51.2, 49.839, 1.5, 67.92, 0.613}, 
 {"LAO", "Asia", "Laos", "2021-03-03", 45., 0., 0., "", "", 0., 6.185, 0., 
  0., "", "", 0., "", "", "", "", "", "", "", "", "", "", "", "", "", "", "", 
  "", "", "", "", "", "", "", "", "", "", "", "", 16.67, 7.275556*^6, 29.715, 
  24.4, 4.029, 2.322, 6397.36, 22.7, 368.111, 4., 7.3, 51.2, 49.839, 1.5, 
  67.92, 0.613}, {"LAO", "Asia", "Laos", "2021-03-04", 45., 0., 0., "", "", 
  0., 6.185, 0., 0., "", "", 0., "", "", "", "", "", "", "", "", "", "", "", 
  "", "", "", "", "", "", "", "", "", "", "", "", "", "", "", "", 16.67, 
  7.275556*^6, 29.715, 24.4, 4.029, 2.322, 6397.36, 22.7, 368.111, 4., 7.3, 
  51.2, 49.839, 1.5, 67.92, 0.613}, {"LAO", "Asia", "Laos", "2021-03-05", 
  47., 2., 0.286, "", "", 0., 6.46, 0.275, 0.039, "", "", 0., "", "", "", "", 
  "", "", "", "", "", "", "", "", "", "", "", "", "", "", "", "", "", "", "", 
  "", "", "", "", 16.67, 7.275556*^6, 29.715, 24.4, 4.029, 2.322, 6397.36, 
  22.7, 368.111, 4., 7.3, 51.2, 49.839, 1.5, 67.92, 0.613}, 
 {"LAO", "Asia", "Laos", "2021-03-06", 47., 0., 0.286, "", "", 0., 6.46, 0., 
  0.039, "", "", 0., "", "", "", "", "", "", "", "", "", "", "", "", "", "", 
  "", "", "", "", "", "", "", "", "", "", "", "", "", 16.67, 7.275556*^6, 
  29.715, 24.4, 4.029, 2.322, 6397.36, 22.7, 368.111, 4., 7.3, 51.2, 49.839, 
  1.5, 67.92, 0.613}, {"LAO", "Asia", "Laos", "2021-03-07", 47., 0., 0.286, 
  "", "", 0., 6.46, 0., 0.039, "", "", 0., "", "", "", "", "", "", "", "", 
  "", "", "", "", "", "", "", "", "", "", "", "", "", "", "", "", "", "", "", 
  16.67, 7.275556*^6, 29.715, 24.4, 4.029, 2.322, 6397.36, 22.7, 368.111, 4., 
  7.3, 51.2, 49.839, 1.5, 67.92, 0.613}, {"LAO", "Asia", "Laos", 
  "2021-03-08", 47., 0., 0.286, "", "", 0., 6.46, 0., 0.039, "", "", 0., "", 
  "", "", "", "", "", "", "", "", "", "", "", "", "", "", "", "", "", "", "", 
  "", "", "", "", "", "", "", 16.67, 7.275556*^6, 29.715, 24.4, 4.029, 2.322, 
  6397.36, 22.7, 368.111, 4., 7.3, 51.2, 49.839, 1.5, 67.92, 0.613}, 
 {"LAO", "Asia", "Laos", "2021-03-09", 47., 0., 0.286, "", "", 0., 6.46, 0., 
  0.039, "", "", 0., "", "", "", "", "", "", "", "", "", "", "", "", "", "", 
  "", "", "", "", "", "", "", "", "", "", "", "", "", 16.67, 7.275556*^6, 
  29.715, 24.4, 4.029, 2.322, 6397.36, 22.7, 368.111, 4., 7.3, 51.2, 49.839, 
  1.5, 67.92, 0.613}, {"LAO", "Asia", "Laos", "2021-03-10", 47., 0., 0.286, 
  "", "", 0., 6.46, 0., 0.039, "", "", 0., "", "", "", "", "", "", "", "", 
  "", "", "", "", "", "", "", "", "", "", "", "", "", "", "", "", "", "", "", 
  16.67, 7.275556*^6, 29.715, 24.4, 4.029, 2.322, 6397.36, 22.7, 368.111, 4., 
  7.3, 51.2, 49.839, 1.5, 67.92, 0.613}, {"LAO", "Asia", "Laos", 
  "2021-03-11", 48., 1., 0.429, "", "", 0., 6.597, 0.137, 0.059, "", "", 0., 
  "", "", "", "", "", "", "", "", "", "", "", "", "", "", "", "", "", "", "", 
  "", "", "", "", "", "", "", "", 16.67, 7.275556*^6, 29.715, 24.4, 4.029, 
  2.322, 6397.36, 22.7, 368.111, 4., 7.3, 51.2, 49.839, 1.5, 67.92, 0.613}, 
 {"LAO", "Asia", "Laos", "2021-03-12", 48., 0., 0.143, "", "", 0., 6.597, 0., 
  0.02, "", "", 0., "", "", "", "", "", "", "", "", "", "", "", "", "", "", 
  "", "", "", "", "", "", "", "", "", "", "", "", "", 16.67, 7.275556*^6, 
  29.715, 24.4, 4.029, 2.322, 6397.36, 22.7, 368.111, 4., 7.3, 51.2, 49.839, 
  1.5, 67.92, 0.613}, {"LAO", "Asia", "Laos", "2021-03-13", 48., 0., 0.143, 
  "", "", 0., 6.597, 0., 0.02, "", "", 0., "", "", "", "", "", "", "", "", 
  "", "", "", "", "", "", "", "", "", "", "", "", "", "", "", "", "", "", "", 
  16.67, 7.275556*^6, 29.715, 24.4, 4.029, 2.322, 6397.36, 22.7, 368.111, 4., 
  7.3, 51.2, 49.839, 1.5, 67.92, 0.613}, {"LAO", "Asia", "Laos", 
  "2021-03-14", 48., 0., 0.143, "", "", 0., 6.597, 0., 0.02, "", "", 0., "", 
  "", "", "", "", "", "", "", "", "", "", "", "", "", "", "", "", "", "", "", 
  "", "", "", "", "", "", "", 16.67, 7.275556*^6, 29.715, 24.4, 4.029, 2.322, 
  6397.36, 22.7, 368.111, 4., 7.3, 51.2, 49.839, 1.5, 67.92, 0.613}, 
 {"LAO", "Asia", "Laos", "2021-03-15", 48., 0., 0.143, "", "", 0., 6.597, 0., 
  0.02, "", "", 0., "", "", "", "", "", "", "", "", "", "", "", "", "", "", 
  "", "", "", "", "", "", "", "", "", "", "", "", "", 16.67, 7.275556*^6, 
  29.715, 24.4, 4.029, 2.322, 6397.36, 22.7, 368.111, 4., 7.3, 51.2, 49.839, 
  1.5, 67.92, 0.613}, {"LAO", "Asia", "Laos", "2021-03-16", 48., 0., 0.143, 
  "", "", 0., 6.597, 0., 0.02, "", "", 0., "", "", "", "", "", "", "", "", 
  "", "", "", "", "", "", "", "", "", "", "", "", "", "", "", "", "", "", "", 
  16.67, 7.275556*^6, 29.715, 24.4, 4.029, 2.322, 6397.36, 22.7, 368.111, 4., 
  7.3, 51.2, 49.839, 1.5, 67.92, 0.613}, {"LAO", "Asia", "Laos", 
  "2021-03-17", 49., 1., 0.286, "", "", 0., 6.735, 0.137, 0.039, "", "", 0., 
  "", "", "", "", "", "", "", "", "", "", "", "", "", "", "", "", "", "", 
  40732., 40732., "", "", "", 0.56, 0.56, "", "", 16.67, 7.275556*^6, 29.715, 
  24.4, 4.029, 2.322, 6397.36, 22.7, 368.111, 4., 7.3, 51.2, 49.839, 1.5, 
  67.92, 0.613}, {"LAO", "Asia", "Laos", "2021-03-18", 49., 0., 0.143, "", 
  "", 0., 6.735, 0., 0.02, "", "", 0., "", "", "", "", "", "", "", "", "", 
  "", "", "", "", "", "", "", "", "", "", "", "", "", 3397., "", "", "", 
  467., 16.67, 7.275556*^6, 29.715, 24.4, 4.029, 2.322, 6397.36, 22.7, 
  368.111, 4., 7.3, 51.2, 49.839, 1.5, 67.92, 0.613}, 
 {"LAO", "Asia", "Laos", "2021-03-19", 49., 0., 0.143, "", "", 0., 6.735, 0., 
  0.02, "", "", 0., "", "", "", "", "", "", "", "", "", "", "", "", "", "", 
  "", "", "", "", "", "", "", "", 3397., "", "", "", 467., 16.67, 
  7.275556*^6, 29.715, 24.4, 4.029, 2.322, 6397.36, 22.7, 368.111, 4., 7.3, 
  51.2, 49.839, 1.5, 67.92, 0.613}, {"LAO", "Asia", "Laos", "2021-03-20", 
  49., 0., 0.143, "", "", 0., 6.735, 0., 0.02, "", "", 0., "", "", "", "", 
  "", "", "", "", "", "", "", "", "", "", "", "", "", "", "", "", "", "", 
  3397., "", "", "", 467., 16.67, 7.275556*^6, 29.715, 24.4, 4.029, 2.322, 
  6397.36, 22.7, 368.111, 4., 7.3, 51.2, 49.839, 1.5, 67.92, 0.613}, 
 {"LAO", "Asia", "Laos", "2021-03-21", 49., 0., 0.143, "", "", 0., 6.735, 0., 
  0.02, "", "", 0., "", "", "", "", "", "", "", "", "", "", "", "", "", "", 
  "", "", "", "", "", "", "", "", 3397., "", "", "", 467., 16.67, 
  7.275556*^6, 29.715, 24.4, 4.029, 2.322, 6397.36, 22.7, 368.111, 4., 7.3, 
  51.2, 49.839, 1.5, 67.92, 0.613}, {"LAO", "Asia", "Laos", "2021-03-22", 
  49., 0., 0.143, "", "", 0., 6.735, 0., 0.02, "", "", 0., "", "", "", "", 
  "", "", "", "", "", "", "", "", "", "", "", "", "", "", "", "", "", "", 
  3397., "", "", "", 467., 16.67, 7.275556*^6, 29.715, 24.4, 4.029, 2.322, 
  6397.36, 22.7, 368.111, 4., 7.3, 51.2, 49.839, 1.5, 67.92, 0.613}, 
 {"LAO", "Asia", "Laos", "2021-03-23", 49., 0., 0.143, "", "", 0., 6.735, 0., 
  0.02, "", "", 0., "", "", "", "", "", "", "", "", "", "", "", "", "", "", 
  "", "", "", "", "", "", "", "", 3397., "", "", "", 467., 16.67, 
  7.275556*^6, 29.715, 24.4, 4.029, 2.322, 6397.36, 22.7, 368.111, 4., 7.3, 
  51.2, 49.839, 1.5, 67.92, 0.613}, {"LAO", "Asia", "Laos", "2021-03-24", 
  49., 0., 0., "", "", 0., 6.735, 0., 0., "", "", 0., "", "", "", "", "", "", 
  "", "", "", "", "", "", "", "", "", "", "", "", "", "", "", "", 3397., "", 
  "", "", 467., 16.67, 7.275556*^6, 29.715, 24.4, 4.029, 2.322, 6397.36, 
  22.7, 368.111, 4., 7.3, 51.2, 49.839, 1.5, 67.92, 0.613}, 
 {"LAO", "Asia", "Laos", "2021-03-25", 49., 0., 0., "", "", 0., 6.735, 0., 
  0., "", "", 0., "", "", "", "", "", "", "", "", "", "", "", "", "", "", "", 
  "", "", "", "", "", "", "", 3397., "", "", "", 467., 16.67, 7.275556*^6, 
  29.715, 24.4, 4.029, 2.322, 6397.36, 22.7, 368.111, 4., 7.3, 51.2, 49.839, 
  1.5, 67.92, 0.613}, {"LAO", "Asia", "Laos", "2021-03-26", 49., 0., 0., "", 
  "", 0., 6.735, 0., 0., "", "", 0., "", "", "", "", "", "", "", "", "", "", 
  "", "", "", "", "", "", "", "", "", "", "", "", 3397., "", "", "", 467., 
  16.67, 7.275556*^6, 29.715, 24.4, 4.029, 2.322, 6397.36, 22.7, 368.111, 4., 
  7.3, 51.2, 49.839, 1.5, 67.92, 0.613}, {"LAO", "Asia", "Laos", 
  "2021-03-27", 49., 0., 0., "", "", 0., 6.735, 0., 0., "", "", 0., "", "", 
  "", "", "", "", "", "", "", "", "", "", "", "", "", "", "", "", "", "", "", 
  "", 3397., "", "", "", 467., 16.67, 7.275556*^6, 29.715, 24.4, 4.029, 
  2.322, 6397.36, 22.7, 368.111, 4., 7.3, 51.2, 49.839, 1.5, 67.92, 0.613}, 
 {"LAO", "Asia", "Laos", "2021-03-28", 49., 0., 0., "", "", 0., 6.735, 0., 
  0., "", "", 0., "", "", "", "", "", "", "", "", "", "", "", "", "", "", "", 
  "", "", "", "", "", "", "", 3397., "", "", "", 467., 16.67, 7.275556*^6, 
  29.715, 24.4, 4.029, 2.322, 6397.36, 22.7, 368.111, 4., 7.3, 51.2, 49.839, 
  1.5, 67.92, 0.613}, {"LAO", "Asia", "Laos", "2021-03-29", 49., 0., 0., "", 
  "", 0., 6.735, 0., 0., "", "", 0., "", "", "", "", "", "", "", "", "", "", 
  "", "", "", "", "", "", "", "", "", "", "", "", 3397., "", "", "", 467., 
  16.67, 7.275556*^6, 29.715, 24.4, 4.029, 2.322, 6397.36, 22.7, 368.111, 4., 
  7.3, 51.2, 49.839, 1.5, 67.92, 0.613}, {"LAO", "Asia", "Laos", 
  "2021-03-30", 49., 0., 0., "", "", 0., 6.735, 0., 0., "", "", 0., "", "", 
  "", "", "", "", "", "", "", "", "", "", "", "", "", "", "", "", "", "", "", 
  "", 3397., "", "", "", 467., 16.67, 7.275556*^6, 29.715, 24.4, 4.029, 
  2.322, 6397.36, 22.7, 368.111, 4., 7.3, 51.2, 49.839, 1.5, 67.92, 0.613}, 
 {"LAO", "Asia", "Laos", "2021-03-31", 49., 0., 0., "", "", 0., 6.735, 0., 
  0., "", "", 0., "", "", "", "", "", "", "", "", "", "", "", "", "", "", "", 
  "", "", "", "", "", "", "", 3397., "", "", "", 467., 16.67, 7.275556*^6, 
  29.715, 24.4, 4.029, 2.322, 6397.36, 22.7, 368.111, 4., 7.3, 51.2, 49.839, 
  1.5, 67.92, 0.613}, {"LAO", "Asia", "Laos", "2021-04-01", 49., 0., 0., "", 
  "", 0., 6.735, 0., 0., "", "", 0., "", "", "", "", "", "", "", "", "", "", 
  "", "", "", "", "", "", "", "", "", "", "", "", 3397., "", "", "", 467., 
  16.67, 7.275556*^6, 29.715, 24.4, 4.029, 2.322, 6397.36, 22.7, 368.111, 4., 
  7.3, 51.2, 49.839, 1.5, 67.92, 0.613}, {"LAO", "Asia", "Laos", 
  "2021-04-02", 49., 0., 0., "", "", 0., 6.735, 0., 0., "", "", 0., "", "", 
  "", "", "", "", "", "", "", "", "", "", "", "", "", "", "", "", "", "", "", 
  "", 3397., "", "", "", 467., 16.67, 7.275556*^6, 29.715, 24.4, 4.029, 
  2.322, 6397.36, 22.7, 368.111, 4., 7.3, 51.2, 49.839, 1.5, 67.92, 0.613}, 
 {"LAO", "Asia", "Laos", "2021-04-03", 49., 0., 0., "", "", 0., 6.735, 0., 
  0., "", "", 0., "", "", "", "", "", "", "", "", "", "", "", "", "", "", "", 
  "", "", "", "", "", "", "", 3397., "", "", "", 467., 16.67, 7.275556*^6, 
  29.715, 24.4, 4.029, 2.322, 6397.36, 22.7, 368.111, 4., 7.3, 51.2, 49.839, 
  1.5, 67.92, 0.613}, {"LAO", "Asia", "Laos", "2021-04-04", 49., 0., 0., "", 
  "", 0., 6.735, 0., 0., "", "", 0., "", "", "", "", "", "", "", "", "", "", 
  "", "", "", "", "", "", "", "", "", "", "", "", 3397., "", "", "", 467., 
  16.67, 7.275556*^6, 29.715, 24.4, 4.029, 2.322, 6397.36, 22.7, 368.111, 4., 
  7.3, 51.2, 49.839, 1.5, 67.92, 0.613}, {"LAO", "Asia", "Laos", 
  "2021-04-05", 49., 0., 0., "", "", 0., 6.735, 0., 0., "", "", 0., "", "", 
  "", "", "", "", "", "", "", "", "", "", "", "", "", "", "", "", "", "", "", 
  "", 3397., "", "", "", 467., 16.67, 7.275556*^6, 29.715, 24.4, 4.029, 
  2.322, 6397.36, 22.7, 368.111, 4., 7.3, 51.2, 49.839, 1.5, 67.92, 0.613}, 
 {"LAO", "Asia", "Laos", "2021-04-06", 49., 0., 0., "", "", 0., 6.735, 0., 
  0., "", "", 0., "", "", "", "", "", "", "", "", "", "", "", "", "", "", "", 
  "", "", "", "", "", "", "", 3397., "", "", "", 467., 16.67, 7.275556*^6, 
  29.715, 24.4, 4.029, 2.322, 6397.36, 22.7, 368.111, 4., 7.3, 51.2, 49.839, 
  1.5, 67.92, 0.613}, {"LAO", "Asia", "Laos", "2021-04-07", 49., 0., 0., "", 
  "", 0., 6.735, 0., 0., "", "", 0., "", "", "", "", "", "", "", "", "", "", 
  "", "", "", "", "", "", "", "", "", "", "", "", 3397., "", "", "", 467., 
  16.67, 7.275556*^6, 29.715, 24.4, 4.029, 2.322, 6397.36, 22.7, 368.111, 4., 
  7.3, 51.2, 49.839, 1.5, 67.92, 0.613}, {"LAO", "Asia", "Laos", 
  "2021-04-08", 49., 0., 0., "", "", 0., 6.735, 0., 0., "", "", 0., "", "", 
  "", "", "", "", "", "", "", "", "", "", "", "", "", "", "", "", "", "", "", 
  "", 3397., "", "", "", 467., 16.67, 7.275556*^6, 29.715, 24.4, 4.029, 
  2.322, 6397.36, 22.7, 368.111, 4., 7.3, 51.2, 49.839, 1.5, 67.92, 0.613}, 
 {"LAO", "Asia", "Laos", "2021-04-09", 49., 0., 0., "", "", 0., 6.735, 0., 
  0., "", "", 0., "", "", "", "", "", "", "", "", "", "", "", "", "", "", "", 
  "", "", "", "", "", "", "", 3397., "", "", "", 467., 16.67, 7.275556*^6, 
  29.715, 24.4, 4.029, 2.322, 6397.36, 22.7, 368.111, 4., 7.3, 51.2, 49.839, 
  1.5, 67.92, 0.613}, {"LAO", "Asia", "Laos", "2021-04-10", 49., 0., 0., "", 
  "", 0., 6.735, 0., 0., "", "", 0., "", "", "", "", "", "", "", "", "", "", 
  "", "", "", "", "", "", "", "", "", "", "", "", 3397., "", "", "", 467., 
  16.67, 7.275556*^6, 29.715, 24.4, 4.029, 2.322, 6397.36, 22.7, 368.111, 4., 
  7.3, 51.2, 49.839, 1.5, 67.92, 0.613}, {"LAO", "Asia", "Laos", 
  "2021-04-11", 51., 2., 0.286, "", "", 0., 7.01, 0.275, 0.039, "", "", 0., 
  "", "", "", "", "", "", "", "", "", "", "", "", "", "", "", "", "", "", "", 
  "", "", "", 3397., "", "", "", 467., 16.67, 7.275556*^6, 29.715, 24.4, 
  4.029, 2.322, 6397.36, 22.7, 368.111, 4., 7.3, 51.2, 49.839, 1.5, 67.92, 
  0.613}, {"LAO", "Asia", "Laos", "2021-04-12", 52., 1., 0.429, "", "", 0., 
  7.147, 0.137, 0.059, "", "", 0., "", "", "", "", "", "", "", "", "", "", 
  "", "", "", "", "", "", "", "", "", "", "", "", 3397., "", "", "", 467., 
  16.67, 7.275556*^6, 29.715, 24.4, 4.029, 2.322, 6397.36, 22.7, 368.111, 4., 
  7.3, 51.2, 49.839, 1.5, 67.92, 0.613}, {"LAO", "Asia", "Laos", 
  "2021-04-13", 52., 0., 0.429, "", "", 0., 7.147, 0., 0.059, "", "", 0., "", 
  "", "", "", "", "", "", "", "", "", "", "", "", "", "", "", "", "", "", "", 
  "", "", 3397., "", "", "", 467., 16.67, 7.275556*^6, 29.715, 24.4, 4.029, 
  2.322, 6397.36, 22.7, 368.111, 4., 7.3, 51.2, 49.839, 1.5, 67.92, 0.613}, 
 {"LAO", "Asia", "Laos", "2021-04-14", 53., 1., 0.571, "", "", 0., 7.285, 
  0.137, 0.079, "", "", 0., "", "", "", "", "", "", "", "", "", "", "", "", 
  "", "", "", "", "", "", 135849., 105568., 30281., "", 3397., 1.87, 1.45, 
  0.42, 467., 16.67, 7.275556*^6, 29.715, 24.4, 4.029, 2.322, 6397.36, 22.7, 
  368.111, 4., 7.3, 51.2, 49.839, 1.5, 67.92, 0.613}, 
 {"LAO", "Asia", "Laos", "2021-04-15", 53., 0., 0.571, "", "", 0., 7.285, 0., 
  0.079, "", "", 0., "", "", "", "", "", "", "", "", "", "", "", "", "", "", 
  "", "", "", "", "", "", "", "", 2945., "", "", "", 405., 16.67, 
  7.275556*^6, 29.715, 24.4, 4.029, 2.322, 6397.36, 22.7, 368.111, 4., 7.3, 
  51.2, 49.839, 1.5, 67.92, 0.613}, {"LAO", "Asia", "Laos", "2021-04-16", 
  54., 1., 0.714, "", "", 0., 7.422, 0.137, 0.098, "", "", 0., "", "", "", 
  "", "", "", "", "", "", "", "", "", "", "", "", "", "", "", "", "", "", "", 
  2494., "", "", "", 343., 16.67, 7.275556*^6, 29.715, 24.4, 4.029, 2.322, 
  6397.36, 22.7, 368.111, 4., 7.3, 51.2, 49.839, 1.5, 67.92, 0.613}, 
 {"LAO", "Asia", "Laos", "2021-04-17", 58., 4., 1.286, "", "", 0., 7.972, 
  0.55, 0.177, "", "", 0., "", "", "", "", "", "", "", "", "", "", "", "", 
  "", "", "", "", "", "", "", "", "", "", 2042., "", "", "", 281., 16.67, 
  7.275556*^6, 29.715, 24.4, 4.029, 2.322, 6397.36, 22.7, 368.111, 4., 7.3, 
  51.2, 49.839, 1.5, 67.92, 0.613}, {"LAO", "Asia", "Laos", "2021-04-18", 
  58., 0., 1., "", "", 0., 7.972, 0., 0.137, "", "", 0., "", "", "", "", "", 
  "", "", "", "", "", "", "", "", "", "", "", "", "", "", "", "", "", 1590., 
  "", "", "", 219., 16.67, 7.275556*^6, 29.715, 24.4, 4.029, 2.322, 6397.36, 
  22.7, 368.111, 4., 7.3, 51.2, 49.839, 1.5, 67.92, 0.613}, 
 {"LAO", "Asia", "Laos", "2021-04-19", 58., 0., 0.857, "", "", 0., 7.972, 0., 
  0.118, "", "", 0., "", "", "", "", "", "", "", "", "", "", "", "", "", "", 
  "", "", "", "", 137026., 106105., 30921., "", 1139., 1.88, 1.46, 0.42, 
  157., 16.67, 7.275556*^6, 29.715, 24.4, 4.029, 2.322, 6397.36, 22.7, 
  368.111, 4., 7.3, 51.2, 49.839, 1.5, 67.92, 0.613}, 
 {"LAO", "Asia", "Laos", "2021-04-20", 60., 2., 1.143, "", "", 0., 8.247, 
  0.275, 0.157, "", "", 0., "", "", "", "", "", "", "", "", "", "", "", "", 
  "", "", "", "", "", "", "", "", "", "", 1664., "", "", "", 229., 16.67, 
  7.275556*^6, 29.715, 24.4, 4.029, 2.322, 6397.36, 22.7, 368.111, 4., 7.3, 
  51.2, 49.839, 1.5, 67.92, 0.613}, {"LAO", "Asia", "Laos", "2021-04-21", 
  88., 28., 5., "", "", 0., 12.095, 3.849, 0.687, "", "", 0., "", "", "", "", 
  "", "", "", "", "", "", "", "", "", "", "", "", "", "", 151175., 108501., 
  42674., "", 2189., 2.08, 1.49, 0.59, 301., 16.67, 7.275556*^6, 29.715, 
  24.4, 4.029, 2.322, 6397.36, 22.7, 368.111, 4., 7.3, 51.2, 49.839, 1.5, 
  67.92, 0.613}, {"LAO", "Asia", "Laos", "2021-04-22", 94., 6., 5.857, "", 
  "", 0., 12.92, 0.825, 0.805, "", "", 0., "", "", "", "", "", "", "", "", 
  "", "", "", "", "", "", "", "", "", "", 156818., 109706., 47112., 5643., 
  2962., 2.16, 1.51, 0.65, 407., 86.11, 7.275556*^6, 29.715, 24.4, 4.029, 
  2.322, 6397.36, 22.7, 368.111, 4., 7.3, 51.2, 49.839, 1.5, 67.92, 0.613}, 
 {"LAO", "Asia", "Laos", "2021-04-23", 159., 65., 15., "", "", 0., 21.854, 
  8.934, 2.062, "", "", 0., "", "", "", "", "", "", "", "", "", "", "", "", 
  "", "", "", "", "", "", "", "", "", "", 4550., "", "", "", 625., 86.11, 
  7.275556*^6, 29.715, 24.4, 4.029, 2.322, 6397.36, 22.7, 368.111, 4., 7.3, 
  51.2, 49.839, 1.5, 67.92, 0.613}, {"LAO", "Asia", "Laos", "2021-04-24", 
  247., 88., 27., "", "", 0., 33.949, 12.095, 3.711, "", "", 0., 2.34, "", 
  "", "", "", "", "", "", "", "", "", "", "", "", "", "", "", "", 179525., 
  122310., 57215., "", 6139., 2.47, 1.68, 0.79, 844., 86.11, 7.275556*^6, 
  29.715, 24.4, 4.029, 2.322, 6397.36, 22.7, 368.111, 4., 7.3, 51.2, 49.839, 
  1.5, 67.92, 0.613}, {"LAO", "Asia", "Laos", "2021-04-25", 323., 76., 
  37.857, "", "", 0., 44.395, 10.446, 5.203, "", "", 0., 2.23, "", "", "", 
  "", "", "", "", "", "", "", "", "", "", "", "", "", "", 183678., 125363., 
  58315., 4153., 6698., 2.52, 1.72, 0.8, 921., 86.11, 7.275556*^6, 29.715, 
  24.4, 4.029, 2.322, 6397.36, 22.7, 368.111, 4., 7.3, 51.2, 49.839, 1.5, 
  67.92, 0.613}, {"LAO", "Asia", "Laos", "2021-04-26", 436., 113., 54., "", 
  "", 0., 59.927, 15.531, 7.422, "", "", 0., 2.12, "", "", "", "", "", "", 
  "", "", "", "", "", "", "", "", "", "", "", 184387., 126072., 58315., 709., 
  6766., 2.53, 1.73, 0.8, 930., 86.11, 7.275556*^6, 29.715, 24.4, 4.029, 
  2.322, 6397.36, 22.7, 368.111, 4., 7.3, 51.2, 49.839, 1.5, 67.92, 0.613}, 
 {"LAO", "Asia", "Laos", "2021-04-27", 511., 75., 64.429, "", "", 0., 70.235, 
  10.308, 8.855, "", "", 0., 1.93, "", "", "", "", "", "", "", "", "", "", 
  "", "", "", "", "", "", "", "", "", "", "", 8858., "", "", "", 1218., 
  77.31, 7.275556*^6, 29.715, 24.4, 4.029, 2.322, 6397.36, 22.7, 368.111, 4., 
  7.3, 51.2, 49.839, 1.5, 67.92, 0.613}, {"LAO", "Asia", "Laos", 
  "2021-04-28", 604., 93., 73.714, "", "", 0., 83.018, 12.783, 10.132, "", 
  "", 0., 1.76, "", "", "", "", "", "", "", "", "", "", "", "", "", "", "", 
  "", "", "", "", "", "", 10950., "", "", "", 1505., 77.31, 7.275556*^6, 
  29.715, 24.4, 4.029, 2.322, 6397.36, 22.7, 368.111, 4., 7.3, 51.2, 49.839, 
  1.5, 67.92, 0.613}, {"LAO", "Asia", "Laos", "2021-04-29", 672., 68., 
  82.571, "", "", 0., 92.364, 9.346, 11.349, "", "", 0., 1.59, "", "", "", 
  "", "", "", "", "", "", "", "", "", "", "", "", "", "", "", "", "", "", 
  13247., "", "", "", 1821., 77.31, 7.275556*^6, 29.715, 24.4, 4.029, 2.322, 
  6397.36, 22.7, 368.111, 4., 7.3, 51.2, 49.839, 1.5, 67.92, 0.613}, 
 {"LAO", "Asia", "Laos", "2021-04-30", 757., 85., 85.429, "", "", 0., 
  104.047, 11.683, 11.742, "", "", 0., 1.47, "", "", "", "", "", "", "", "", 
  "", "", "", "", "", "", "", "", "", "", "", "", "", 14728., "", "", "", 
  2024., 77.31, 7.275556*^6, 29.715, 24.4, 4.029, 2.322, 6397.36, 22.7, 
  368.111, 4., 7.3, 51.2, 49.839, 1.5, 67.92, 0.613}, 
 {"LAO", "Asia", "Laos", "2021-05-01", 821., 64., 82., "", "", 0., 112.844, 
  8.797, 11.271, "", "", 0., 1.33, "", "", "", "", "", "", "", "", "", "", 
  "", "", "", "", "", "", "", "", "", "", "", 16209., "", "", "", 2228., 
  77.31, 7.275556*^6, 29.715, 24.4, 4.029, 2.322, 6397.36, 22.7, 368.111, 4., 
  7.3, 51.2, 49.839, 1.5, 67.92, 0.613}, {"LAO", "Asia", "Laos", 
  "2021-05-02", 933., 112., 87.143, "", "", 0., 128.238, 15.394, 11.977, "", 
  "", 0., 1.23, "", "", "", "", "", "", "", "", "", "", "", "", "", "", "", 
  "", "", "", "", "", "", 18719., "", "", "", 2573., 77.31, 7.275556*^6, 
  29.715, 24.4, 4.029, 2.322, 6397.36, 22.7, 368.111, 4., 7.3, 51.2, 49.839, 
  1.5, 67.92, 0.613}, {"LAO", "Asia", "Laos", "2021-05-03", 966., 33., 
  75.714, "", "", 0., 132.773, 4.536, 10.407, "", "", 0., 1.12, "", "", "", 
  "", "", "", "", "", "", "", "", "", "", "", "", "", "", "", "", "", "", 
  21720., "", "", "", 2985., 77.31, 7.275556*^6, 29.715, 24.4, 4.029, 2.322, 
  6397.36, 22.7, 368.111, 4., 7.3, 51.2, 49.839, 1.5, 67.92, 0.613}, 
 {"LAO", "Asia", "Laos", "2021-05-04", 1026., 60., 73.571, "", "", 0., 
  141.02, 8.247, 10.112, "", "", 0., 1.06, "", "", "", "", "", "", "", "", 
  "", "", "", "", "", "", "", "", "", "", "", "", "", 21720., "", "", "", 
  2985., 77.31, 7.275556*^6, 29.715, 24.4, 4.029, 2.322, 6397.36, 22.7, 
  368.111, 4., 7.3, 51.2, 49.839, 1.5, 67.92, 0.613}, 
 {"LAO", "Asia", "Laos", "2021-05-05", 1072., 46., 66.857, "", "", 0., 
  147.343, 6.323, 9.189, "", "", 0., 1.02, "", "", "", "", "", "", "", "", 
  "", "", "", "", "", "", "", "", "", "", "", "", "", 21720., "", "", "", 
  2985., 77.31, 7.275556*^6, 29.715, 24.4, 4.029, 2.322, 6397.36, 22.7, 
  368.111, 4., 7.3, 51.2, 49.839, 1.5, 67.92, 0.613}, 
 {"LAO", "Asia", "Laos", "2021-05-06", 1177., 105., 72.143, "", "", 0., 
  161.775, 14.432, 9.916, "", "", 0., 0.99, "", "", "", "", "", "", "", "", 
  "", "", "", "", "", "", "", "", "", "", "", "", "", 21720., "", "", "", 
  2985., 77.31, 7.275556*^6, 29.715, 24.4, 4.029, 2.322, 6397.36, 22.7, 
  368.111, 4., 7.3, 51.2, 49.839, 1.5, 67.92, 0.613}, 
 {"LAO", "Asia", "Laos", "2021-05-07", 1205., 28., 64., "", "", 0., 165.623, 
  3.849, 8.797, "", "", 0., 0.92, "", "", "", "", "", "", "", "", "", "", "", 
  "", "", "", "", "", "", "", "", "", "", 21720., "", "", "", 2985., 77.31, 
  7.275556*^6, 29.715, 24.4, 4.029, 2.322, 6397.36, 22.7, 368.111, 4., 7.3, 
  51.2, 49.839, 1.5, 67.92, 0.613}, {"LAO", "Asia", "Laos", "2021-05-08", 
  1233., 28., 58.857, "", "", 0., 169.472, 3.849, 8.09, "", "", 0., 0.86, "", 
  "", "", "", "", "", "", "", "", "", "", "", "", "", "", "", "", "", "", "", 
  "", 21720., "", "", "", 2985., 77.31, 7.275556*^6, 29.715, 24.4, 4.029, 
  2.322, 6397.36, 22.7, 368.111, 4., 7.3, 51.2, 49.839, 1.5, 67.92, 0.613}, 
 {"LAO", "Asia", "Laos", "2021-05-09", 1302., 69., 52.714, 1., 1., 0.143, 
  178.955, 9.484, 7.245, 0.137, 0.137, 0.02, 0.85, "", "", "", "", "", "", 
  "", "", "", "", "", "", "", "", "", "", "", "", "", "", "", 21720., "", "", 
  "", 2985., 77.31, 7.275556*^6, 29.715, 24.4, 4.029, 2.322, 6397.36, 22.7, 
  368.111, 4., 7.3, 51.2, 49.839, 1.5, 67.92, 0.613}, 
 {"LAO", "Asia", "Laos", "2021-05-10", 1327., 25., 51.571, 1., 0., 0.143, 
  182.392, 3.436, 7.088, 0.137, 0., 0.02, 0.82, "", "", "", "", "", "", "", 
  "", "", "", "", "", "", "", "", "", "", 488473., 405200., 83273., "", 
  21720., 6.71, 5.57, 1.14, 2985., 77.31, 7.275556*^6, 29.715, 24.4, 4.029, 
  2.322, 6397.36, 22.7, 368.111, 4., 7.3, 51.2, 49.839, 1.5, 67.92, 0.613}, 
 {"LAO", "Asia", "Laos", "2021-05-11", 1362., 35., 48., 1., 0., 0.143, 
  187.202, 4.811, 6.597, 0.137, 0., 0.02, 0.83, "", "", "", "", "", "", "", 
  "", "", "", "", "", "", "", "", "", "", "", "", "", "", 21296., "", "", "", 
  2927., 77.31, 7.275556*^6, 29.715, 24.4, 4.029, 2.322, 6397.36, 22.7, 
  368.111, 4., 7.3, 51.2, 49.839, 1.5, 67.92, 0.613}, 
 {"LAO", "Asia", "Laos", "2021-05-12", 1417., 55., 49.286, 1., 0., 0.143, 
  194.762, 7.56, 6.774, 0.137, 0., 0.02, 0.86, "", "", "", "", "", "", "", 
  "", "", "", "", "", "", "", "", "", "", "", "", "", "", 20871., "", "", "", 
  2869., 77.31, 7.275556*^6, 29.715, 24.4, 4.029, 2.322, 6397.36, 22.7, 
  368.111, 4., 7.3, 51.2, 49.839, 1.5, 67.92, 0.613}, 
 {"LAO", "Asia", "Laos", "2021-05-13", 1482., 65., 43.571, 1., 0., 0.143, 
  203.696, 8.934, 5.989, 0.137, 0., 0.02, 0.88, "", "", "", "", "", "", "", 
  "", "", "", "", "", "", "", "", "", "", "", "", "", "", 20447., "", "", "", 
  2810., 77.31, 7.275556*^6, 29.715, 24.4, 4.029, 2.322, 6397.36, 22.7, 
  368.111, 4., 7.3, 51.2, 49.839, 1.5, 67.92, 0.613}, 
 {"LAO", "Asia", "Laos", "2021-05-14", 1498., 16., 41.857, 2., 1., 0.286, 
  205.895, 2.199, 5.753, 0.275, 0.137, 0.039, 0.87, "", "", "", "", "", "", 
  "", "", "", "", "", "", "", "", "", "", "", 563466., 474983., 88483., "", 
  20022., 7.74, 6.53, 1.22, 2752., 77.31, 7.275556*^6, 29.715, 24.4, 4.029, 
  2.322, 6397.36, 22.7, 368.111, 4., 7.3, 51.2, 49.839, 1.5, 67.92, 0.613}, 
 {"LAO", "Asia", "Laos", "2021-05-15", 1570., 72., 48.143, 2., 0., 0.286, 
  215.791, 9.896, 6.617, 0.275, 0., 0.039, 0.86, "", "", "", "", "", "", "", 
  "", "", "", "", "", "", "", "", "", "", 582747., 493481., 89266., 19281., 
  19674., 8.01, 6.78, 1.23, 2704., 77.31, 7.275556*^6, 29.715, 24.4, 4.029, 
  2.322, 6397.36, 22.7, 368.111, 4., 7.3, 51.2, 49.839, 1.5, 67.92, 0.613}, 
 {"LAO", "Asia", "Laos", "2021-05-16", 1591., 21., 41.286, 2., 0., 0.143, 
  218.677, 2.886, 5.675, 0.275, 0., 0.02, 0.82, "", "", "", "", "", "", "", 
  "", "", "", "", "", "", "", "", "", "", "", "", "", "", 19487., "", "", "", 
  2678., 77.31, 7.275556*^6, 29.715, 24.4, 4.029, 2.322, 6397.36, 22.7, 
  368.111, 4., 7.3, 51.2, 49.839, 1.5, 67.92, 0.613}, 
 {"LAO", "Asia", "Laos", "2021-05-17", 1638., 47., 44.429, 2., 0., 0.143, 
  225.137, 6.46, 6.107, 0.275, 0., 0.02, 0.81, "", "", "", "", "", "", "", 
  "", "", "", "", "", "", "", "", "", "", 623577., 533172., 90405., "", 
  19301., 8.57, 7.33, 1.24, 2653., 77.31, 7.275556*^6, 29.715, 24.4, 4.029, 
  2.322, 6397.36, 22.7, 368.111, 4., 7.3, 51.2, 49.839, 1.5, 67.92, 0.613}, 
 {"LAO", "Asia", "Laos", "2021-05-18", 1687., 49., 46.429, 2., 0., 0.143, 
  231.872, 6.735, 6.381, 0.275, 0., 0.02, 0.77, "", "", "", "", "", "", "", 
  "", "", "", "", "", "", "", "", "", "", 634714., 542132., 92582., 11137., 
  18213., 8.72, 7.45, 1.27, 2503., 79.63, 7.275556*^6, 29.715, 24.4, 4.029, 
  2.322, 6397.36, 22.7, 368.111, 4., 7.3, 51.2, 49.839, 1.5, 67.92, 0.613}, 
 {"LAO", "Asia", "Laos", "2021-05-19", 1737., 50., 45.714, 2., 0., 0.143, 
  238.745, 6.872, 6.283, 0.275, 0., 0.02, 0.73, "", "", "", "", "", "", "", 
  "", "", 225787., 31.034, "", "", "", "", "", "people tested", 649006., 
  553612., 95394., 14292., 17577., 8.92, 7.61, 1.31, 2416., 79.63, 
  7.275556*^6, 29.715, 24.4, 4.029, 2.322, 6397.36, 22.7, 368.111, 4., 7.3, 
  51.2, 49.839, 1.5, 67.92, 0.613}, {"LAO", "Asia", "Laos", "2021-05-20", 
  1751., 14., 38.429, 2., 0., 0.143, 240.669, 1.924, 5.282, 0.275, 0., 0.02, 
  0.66, "", "", "", "", "", "", "", "", "", "", "", "", "", "", "", "", 
  "people tested", 669259., 568233., 101026., 20253., 17792., 9.2, 7.81, 
  1.39, 2445., 79.63, 7.275556*^6, 29.715, 24.4, 4.029, 2.322, 6397.36, 22.7, 
  368.111, 4., 7.3, 51.2, 49.839, 1.5, 67.92, 0.613}, 
 {"LAO", "Asia", "Laos", "2021-05-21", 1763., 12., 37.857, 2., 0., 0., 
  242.318, 1.649, 5.203, 0.275, 0., 0., 0.64, "", "", "", "", "", "", "", "", 
  "", 228847., 31.454, "", "", "", "", "", "people tested", 690266., 584532., 
  105734., 21007., 18114., 9.49, 8.03, 1.45, 2490., 79.63, 7.275556*^6, 
  29.715, 24.4, 4.029, 2.322, 6397.36, 22.7, 368.111, 4., 7.3, 51.2, 49.839, 
  1.5, 67.92, 0.613}, {"LAO", "Asia", "Laos", "2021-05-22", 1782., 19., 
  30.286, 2., 0., 0., 244.93, 2.611, 4.163, 0.275, 0., 0., 0.62, "", "", "", 
  "", "", "", "", "", "", "", "", "", "", "", "", "", "people tested", 
  728918., 602669., 126249., 38652., 20882., 10.02, 8.28, 1.74, 2870., 79.63, 
  7.275556*^6, 29.715, 24.4, 4.029, 2.322, 6397.36, 22.7, 368.111, 4., 7.3, 
  51.2, 49.839, 1.5, 67.92, 0.613}, {"LAO", "Asia", "Laos", "2021-05-23", 
  1801., 19., 30., 2., 0., 0., 247.541, 2.611, 4.123, 0.275, 0., 0., 0.63, 
  "", "", "", "", "", "", "", "", "", "", "", "", "", "", "", "", 
  "people tested", 728918., 602669., 126249., 0., 17965., 10.02, 8.28, 1.74, 
  2469., 79.63, 7.275556*^6, 29.715, 24.4, 4.029, 2.322, 6397.36, 22.7, 
  368.111, 4., 7.3, 51.2, 49.839, 1.5, 67.92, 0.613}, 
 {"LAO", "Asia", "Laos", "2021-05-24", 1822., 21., 26.286, 2., 0., 0., 
  250.428, 2.886, 3.613, 0.275, 0., 0., 0.63, "", "", "", "", "", "", "", "", 
  "", "", "", "", "", "", "", "", "people tested", "", "", "", "", 16090., 
  "", "", "", 2212., 79.63, 7.275556*^6, 29.715, 24.4, 4.029, 2.322, 6397.36, 
  22.7, 368.111, 4., 7.3, 51.2, 49.839, 1.5, 67.92, 0.613}, 
 {"LAO", "Asia", "Laos", "2021-05-25", 1878., 56., 27.286, 2., 0., 0., 
  258.125, 7.697, 3.75, 0.275, 0., 0., 0.62, "", "", "", "", "", "", "", "", 
  "", 236228., 32.469, "", "", "", "", "", "people tested", "", "", "", "", 
  15540., "", "", "", 2136., 85.19, 7.275556*^6, 29.715, 24.4, 4.029, 2.322, 
  6397.36, 22.7, 368.111, 4., 7.3, 51.2, 49.839, 1.5, 67.92, 0.613}, 
 {"LAO", "Asia", "Laos", "2021-05-26", 1883., 5., 20.857, 2., 0., 0., 
  258.812, 0.687, 2.867, 0.275, 0., 0., 0.55, "", "", "", "", "", "", "", "", 
  1767., 237995., 32.712, 0.243, 1744., 0.24, 0.012, 83.6, "people tested", 
  750783., 614566., 136217., "", 14540., 10.32, 8.45, 1.87, 1998., 85.19, 
  7.275556*^6, 29.715, 24.4, 4.029, 2.322, 6397.36, 22.7, 368.111, 4., 7.3, 
  51.2, 49.839, 1.5, 67.92, 0.613}, {"LAO", "Asia", "Laos", "2021-05-27", 
  1895., 12., 20.571, 2., 0., 0., 260.461, 1.649, 2.827, 0.275, 0., 0., 0.5, 
  "", "", "", "", "", "", "", "", 1990., 239985., 32.985, 0.274, 1810., 
  0.249, 0.011, 88., "people tested", "", "", "", "", 14929., "", "", "", 
  2052., 85.19, 7.275556*^6, 29.715, 24.4, 4.029, 2.322, 6397.36, 22.7, 
  368.111, 4., 7.3, 51.2, 49.839, 1.5, 67.92, 0.613}, 
 {"LAO", "Asia", "Laos", "2021-05-28", 1905., 10., 20.286, 3., 1., 0.143, 
  261.836, 1.374, 2.788, 0.412, 0.137, 0.02, 0.46, "", "", "", "", "", "", 
  "", "", 2149., 242134., 33.28, 0.295, 1898., 0.261, 0.011, 93.6, 
  "people tested", "", "", "", "", 15212., "", "", "", 2091., 85.19, 
  7.275556*^6, 29.715, 24.4, 4.029, 2.322, 6397.36, 22.7, 368.111, 4., 7.3, 
  51.2, 49.839, 1.5, 67.92, 0.613}, {"LAO", "Asia", "Laos", "2021-05-29", 
  1908., 3., 18., 3., 0., 0.143, 262.248, 0.412, 2.474, 0.412, 0., 0.02, 
  0.42, "", "", "", "", "", "", "", "", 2216., 244350., 33.585, 0.305, 1951., 
  0.268, 0.009, 108.4, "people tested", "", "", "", "", 12973., "", "", "", 
  1783., 85.19, 7.275556*^6, 29.715, 24.4, 4.029, 2.322, 6397.36, 22.7, 
  368.111, 4., 7.3, 51.2, 49.839, 1.5, 67.92, 0.613}, 
 {"LAO", "Asia", "Laos", "2021-05-30", 1911., 3., 15.714, 3., 0., 0.143, 
  262.66, 0.412, 2.16, 0.412, 0., 0.02, 0.4, "", "", "", "", "", "", "", "", 
  1928., 246278., 33.85, 0.265, 1963., 0.27, 0.008, 124.9, "people tested", 
  "", "", "", "", 16256., "", "", "", 2234., 85.19, 7.275556*^6, 29.715, 
  24.4, 4.029, 2.322, 6397.36, 22.7, 368.111, 4., 7.3, 51.2, 49.839, 1.5, 
  67.92, 0.613}, {"LAO", "Asia", "Laos", "2021-05-31", 1912., 1., 12.857, 3., 
  0., 0.143, 262.798, 0.137, 1.767, 0.412, 0., 0.02, 0.41, "", "", "", "", 
  "", "", "", "", 2002., 248280., 34.125, 0.275, 1985., 0.273, 0.006, 154.4, 
  "people tested", 865694., 638377., 227317., "", 18498., 11.9, 8.77, 3.12, 
  2542., 85.19, 7.275556*^6, 29.715, 24.4, 4.029, 2.322, 6397.36, 22.7, 
  368.111, 4., 7.3, 51.2, 49.839, 1.5, 67.92, 0.613}, 
 {"LAO", "Asia", "Laos", "2021-06-01", 1929., 17., 7.286, 3., 0., 0.143, 
  265.134, 2.337, 1.001, 0.412, 0., 0.02, 0.43, "", "", "", "", "", "", "", 
  "", 2216., 250496., 34.43, 0.305, 2038., 0.28, 0.004, 279.7, 
  "people tested", 902456., 662521., 239935., 36762., 22709., 12.4, 9.11, 
  3.3, 3121., 74.07, 7.275556*^6, 29.715, 24.4, 4.029, 2.322, 6397.36, 22.7, 
  368.111, 4., 7.3, 51.2, 49.839, 1.5, 67.92, 0.613}, 
 {"LAO", "Asia", "Laos", "2021-06-02", 1934., 5., 7.286, 3., 0., 0.143, 
  265.822, 0.687, 1.001, 0.412, 0., 0.02, 0.47, "", "", "", "", "", "", "", 
  "", "", "", "", "", 2047., 0.281, 0.004, 280.9, "people tested", 914014., 
  664661., 249353., 11558., 23319., 12.56, 9.14, 3.43, 3205., 74.07, 
  7.275556*^6, 29.715, 24.4, 4.029, 2.322, 6397.36, 22.7, 368.111, 4., 7.3, 
  51.2, 49.839, 1.5, 67.92, 0.613}, {"LAO", "Asia", "Laos", "2021-06-03", 
  1943., 9., 6.857, 3., 0., 0.143, 267.059, 1.237, 0.942, 0.412, 0., 0.02, 
  0.5, "", "", "", "", "", "", "", "", "", 254153., 34.932, "", 2024., 0.278, 
  0.003, 295.2, "people tested", 933505., 667657., 265848., 19491., 22820., 
  12.83, 9.18, 3.65, 3137., 74.07, 7.275556*^6, 29.715, 24.4, 4.029, 2.322, 
  6397.36, 22.7, 368.111, 4., 7.3, 51.2, 49.839, 1.5, 67.92, 0.613}, 
 {"LAO", "Asia", "Laos", "2021-06-04", 1952., 9., 6.714, 3., 0., 0., 268.296, 
  1.237, 0.923, 0.412, 0., 0., 0.52, "", "", "", "", "", "", "", "", 1920., 
  256073., 35.196, 0.264, 1991., 0.274, 0.003, 296.5, "people tested", 
  957785., 674311., 283474., 24280., 23005., 13.16, 9.27, 3.9, 3162., 74.07, 
  7.275556*^6, 29.715, 24.4, 4.029, 2.322, 6397.36, 22.7, 368.111, 4., 7.3, 
  51.2, 49.839, 1.5, 67.92, 0.613}, {"LAO", "Asia", "Laos", "2021-06-05", 
  1957., 5., 7., 3., 0., 0., 268.983, 0.687, 0.962, 0.412, 0., 0., 0.52, "", 
  "", "", "", "", "", "", "", 2532., 258605., 35.544, 0.348, 2036., 0.28, 
  0.003, 290.9, "people tested", 982253., 679729., 302524., 24468., 23218., 
  13.5, 9.34, 4.16, 3191., 74.07, 7.275556*^6, 29.715, 24.4, 4.029, 2.322, 
  6397.36, 22.7, 368.111, 4., 7.3, 51.2, 49.839, 1.5, 67.92, 0.613}, 
 {"LAO", "Asia", "Laos", "2021-06-06", 1963., 6., 7.429, 3., 0., 0., 269.808, 
  0.825, 1.021, 0.412, 0., 0., 0.53, "", "", "", "", "", "", "", "", "", "", 
  "", "", 2015., 0.277, 0.004, 271.2, "people tested", "", "", "", "", "", 
  "", "", "", "", 74.07, 7.275556*^6, 29.715, 24.4, 4.029, 2.322, 6397.36, 
  22.7, 368.111, 4., 7.3, 51.2, 49.839, 1.5, 67.92, 0.613}, 
 {"LAO", "Asia", "Laos", "2021-06-07", 1968., 5., 8., 3., 0., 0., 270.495, 
  0.687, 1.1, 0.412, 0., 0., "", "", "", "", "", "", "", "", "", "", 262163., 
  36.033, "", 1983., 0.273, 0.004, 247.9, "people tested", "", "", "", "", 
  "", "", "", "", "", 74.07, 7.275556*^6, 29.715, 24.4, 4.029, 2.322, 
  6397.36, 22.7, 368.111, 4., 7.3, 51.2, 49.839, 1.5, 67.92, 0.613}, 
 {"LVA", "Europe", "Latvia", "2020-01-06", "", "", "", "", "", "", "", "", 
  "", "", "", "", "", "", "", "", "", "", "", 0., 0., "", "", "", "", "", "", 
  "", "", "", "", "", "", "", "", "", "", "", "", 0., 1.886202*^6, 31.212, 
  43.9, 19.754, 14.136, 25063.846, 0.7, 350.06, 4.91, 25.6, 51., "", 5.57, 
  75.29, 0.866}, {"LVA", "Europe", "Latvia", "2020-01-18", "", "", "", "", 
  "", "", "", "", "", "", "", "", "", "", "", "", "", "", "", 0., 0., "", "", 
  "", "", "", "", "", "", "", "", "", "", "", "", "", "", "", "", 0., 
  1.886202*^6, 31.212, 43.9, 19.754, 14.136, 25063.846, 0.7, 350.06, 4.91, 
  25.6, 51., "", 5.57, 75.29, 0.866}, {"LVA", "Europe", "Latvia", 
  "2020-01-24", "", "", "", "", "", "", "", "", "", "", "", "", "", "", "", 
  "", "", "", "", 0., 0., "", "", "", "", "", "", "", "", "", "", "", "", "", 
  "", "", "", "", "", 0., 1.886202*^6, 31.212, 43.9, 19.754, 14.136, 
  25063.846, 0.7, 350.06, 4.91, 25.6, 51., "", 5.57, 75.29, 0.866}, 
 {"LVA", "Europe", "Latvia", "2020-02-02", "", "", "", "", "", "", "", "", 
  "", "", "", "", "", "", "", "", "", "", "", 0., 0., "", "", "", "", "", "", 
  "", "", "", "", "", "", "", "", "", "", "", "", 2.78, 1.886202*^6, 31.212, 
  43.9, 19.754, 14.136, 25063.846, 0.7, 350.06, 4.91, 25.6, 51., "", 5.57, 
  75.29, 0.866}, {"LVA", "Europe", "Latvia", "2020-02-09", "", "", "", "", 
  "", "", "", "", "", "", "", "", "", "", "", "", "", "", "", 0., 0., "", "", 
  "", "", "", "", "", "", "", "", "", "", "", "", "", "", "", "", 2.78, 
  1.886202*^6, 31.212, 43.9, 19.754, 14.136, 25063.846, 0.7, 350.06, 4.91, 
  25.6, 51., "", 5.57, 75.29, 0.866}, {"LVA", "Europe", "Latvia", 
  "2020-02-15", "", "", "", "", "", "", "", "", "", "", "", "", "", "", "", 
  "", "", "", "", 0., 0., "", "", "", "", "", "", "", "", "", "", "", "", "", 
  "", "", "", "", "", 2.78, 1.886202*^6, 31.212, 43.9, 19.754, 14.136, 
  25063.846, 0.7, 350.06, 4.91, 25.6, 51., "", 5.57, 75.29, 0.866}, 
 {"LVA", "Europe", "Latvia", "2020-02-23", "", "", "", "", "", "", "", "", 
  "", "", "", "", "", "", "", "", "", "", "", 0., 0., "", "", "", "", "", "", 
  "", "", "", "", "", "", "", "", "", "", "", "", 2.78, 1.886202*^6, 31.212, 
  43.9, 19.754, 14.136, 25063.846, 0.7, 350.06, 4.91, 25.6, 51., "", 5.57, 
  75.29, 0.866}, {"LVA", "Europe", "Latvia", "2020-02-29", "", "", "", "", 
  "", "", "", "", "", "", "", "", "", "", "", "", "", "", "", "", "", 116., 
  116., 0.061, 0.061, "", "", "", "", "tests performed", "", "", "", "", "", 
  "", "", "", "", 8.33, 1.886202*^6, 31.212, 43.9, 19.754, 14.136, 25063.846, 
  0.7, 350.06, 4.91, 25.6, 51., "", 5.57, 75.29, 0.866}, 
 {"LVA", "Europe", "Latvia", "2020-03-01", "", "", "", "", "", "", "", "", 
  "", "", "", "", "", "", "", "", "", "", "", 0., 0., 10., 126., 0.067, 
  0.005, "", "", "", "", "tests performed", "", "", "", "", "", "", "", "", 
  "", 8.33, 1.886202*^6, 31.212, 43.9, 19.754, 14.136, 25063.846, 0.7, 
  350.06, 4.91, 25.6, 51., "", 5.57, 75.29, 0.866}, 
 {"LVA", "Europe", "Latvia", "2020-03-02", 1., 1., "", "", "", "", 0.53, 
  0.53, "", "", "", "", "", "", "", "", "", "", "", "", "", 37., 163., 0.086, 
  0.02, "", "", "", "", "tests performed", "", "", "", "", "", "", "", "", 
  "", 8.33, 1.886202*^6, 31.212, 43.9, 19.754, 14.136, 25063.846, 0.7, 
  350.06, 4.91, 25.6, 51., "", 5.57, 75.29, 0.866}, 
 {"LVA", "Europe", "Latvia", "2020-03-03", 1., 0., "", "", "", "", 0.53, 0., 
  "", "", "", "", "", "", "", "", "", "", "", "", "", 41., 204., 0.108, 
  0.022, "", "", "", "", "tests performed", "", "", "", "", "", "", "", "", 
  "", 8.33, 1.886202*^6, 31.212, 43.9, 19.754, 14.136, 25063.846, 0.7, 
  350.06, 4.91, 25.6, 51., "", 5.57, 75.29, 0.866}, 
 {"LVA", "Europe", "Latvia", "2020-03-04", 1., 0., "", "", "", "", 0.53, 0., 
  "", "", "", "", "", "", "", "", "", "", "", "", "", 36., 240., 0.127, 
  0.019, "", "", "", "", "tests performed", "", "", "", "", "", "", "", "", 
  "", 8.33, 1.886202*^6, 31.212, 43.9, 19.754, 14.136, 25063.846, 0.7, 
  350.06, 4.91, 25.6, 51., "", 5.57, 75.29, 0.866}, 
 {"LVA", "Europe", "Latvia", "2020-03-05", 1., 0., "", "", "", "", 0.53, 0., 
  "", "", "", "", "", "", "", "", "", "", "", "", "", 35., 275., 0.146, 
  0.019, "", "", "", "", "tests performed", "", "", "", "", "", "", "", "", 
  "", 8.33, 1.886202*^6, 31.212, 43.9, 19.754, 14.136, 25063.846, 0.7, 
  350.06, 4.91, 25.6, 51., "", 5.57, 75.29, 0.866}, 
 {"LVA", "Europe", "Latvia", "2020-03-06", 1., 0., "", "", "", "", 0.53, 0., 
  "", "", "", "", "", "", "", "", "", "", "", "", "", 32., 307., 0.163, 
  0.017, "", "", "", "", "tests performed", "", "", "", "", "", "", "", "", 
  "", 8.33, 1.886202*^6, 31.212, 43.9, 19.754, 14.136, 25063.846, 0.7, 
  350.06, 4.91, 25.6, 51., "", 5.57, 75.29, 0.866}, 
 {"LVA", "Europe", "Latvia", "2020-03-07", 1., 0., 0.143, "", "", 0., 0.53, 
  0., 0.076, "", "", 0., "", "", "", "", "", "", "", "", "", 14., 321., 0.17, 
  0.007, 29., 0.015, 0.005, 202.8, "tests performed", "", "", "", "", "", "", 
  "", "", "", 8.33, 1.886202*^6, 31.212, 43.9, 19.754, 14.136, 25063.846, 
  0.7, 350.06, 4.91, 25.6, 51., "", 5.57, 75.29, 0.866}, 
 {"LVA", "Europe", "Latvia", "2020-03-08", 2., 1., 0.286, "", "", 0., 1.06, 
  0.53, 0.151, "", "", 0., "", "", "", "", "", "", "", 2.966, 1.573, 22., 
  343., 0.182, 0.012, 31., 0.016, 0.009, 108.4, "tests performed", "", "", 
  "", "", "", "", "", "", "", 8.33, 1.886202*^6, 31.212, 43.9, 19.754, 
  14.136, 25063.846, 0.7, 350.06, 4.91, 25.6, 51., "", 5.57, 75.29, 0.866}, 
 {"LVA", "Europe", "Latvia", "2020-03-09", 6., 4., 0.714, "", "", 0., 3.181, 
  2.121, 0.379, "", "", 0., "", "", "", "", "", "", "", "", "", 48., 391., 
  0.207, 0.025, 33., 0.017, 0.022, 46.2, "tests performed", "", "", "", "", 
  "", "", "", "", "", 8.33, 1.886202*^6, 31.212, 43.9, 19.754, 14.136, 
  25063.846, 0.7, 350.06, 4.91, 25.6, 51., "", 5.57, 75.29, 0.866}, 
 {"LVA", "Europe", "Latvia", "2020-03-10", 8., 2., 1., "", "", 0., 4.241, 
  1.06, 0.53, "", "", 0., "", "", "", "", "", "", "", "", "", 59., 450., 
  0.239, 0.031, 35., 0.019, 0.029, 35., "tests performed", "", "", "", "", 
  "", "", "", "", "", 8.33, 1.886202*^6, 31.212, 43.9, 19.754, 14.136, 
  25063.846, 0.7, 350.06, 4.91, 25.6, 51., "", 5.57, 75.29, 0.866}, 
 {"LVA", "Europe", "Latvia", "2020-03-11", 10., 2., 1.286, "", "", 0., 5.302, 
  1.06, 0.682, "", "", 0., "", "", "", "", "", "", "", "", "", 47., 497., 
  0.263, 0.025, 37., 0.02, 0.035, 28.8, "tests performed", "", "", "", "", 
  "", "", "", "", "", 11.11, 1.886202*^6, 31.212, 43.9, 19.754, 14.136, 
  25063.846, 0.7, 350.06, 4.91, 25.6, 51., "", 5.57, 75.29, 0.866}, 
 {"LVA", "Europe", "Latvia", "2020-03-12", 10., 0., 1.286, "", "", 0., 5.302, 
  0., 0.682, "", "", 0., "", "", "", "", "", "", "", "", "", 79., 576., 
  0.305, 0.042, 43., 0.023, 0.03, 33.4, "tests performed", "", "", "", "", 
  "", "", "", "", "", 11.11, 1.886202*^6, 31.212, 43.9, 19.754, 14.136, 
  25063.846, 0.7, 350.06, 4.91, 25.6, 51., "", 5.57, 75.29, 0.866}, 
 {"LVA", "Europe", "Latvia", "2020-03-13", 17., 7., 2.286, "", "", 0., 9.013, 
  3.711, 1.212, "", "", 0., "", "", "", "", "", "", "", "", "", 127., 703., 
  0.373, 0.067, 57., 0.03, 0.04, 24.9, "tests performed", "", "", "", "", "", 
  "", "", "", "", 51.85, 1.886202*^6, 31.212, 43.9, 19.754, 14.136, 
  25063.846, 0.7, 350.06, 4.91, 25.6, 51., "", 5.57, 75.29, 0.866}, 
 {"LVA", "Europe", "Latvia", "2020-03-14", 26., 9., 3.571, "", "", 0., 
  13.784, 4.771, 1.893, "", "", 0., "", "", "", "", "", "", "", "", "", 316., 
  1019., 0.54, 0.168, 100., 0.053, 0.036, 28., "tests performed", "", "", "", 
  "", "", "", "", "", "", 54.63, 1.886202*^6, 31.212, 43.9, 19.754, 14.136, 
  25063.846, 0.7, 350.06, 4.91, 25.6, 51., "", 5.57, 75.29, 0.866}, 
 {"LVA", "Europe", "Latvia", "2020-03-15", 30., 4., 4., "", "", 0., 15.905, 
  2.121, 2.121, "", "", 0., "", "", "", "", "", "", "", 5.932, 3.145, 334., 
  1353., 0.717, 0.177, 144., 0.076, 0.028, 36., "tests performed", "", "", 
  "", "", "", "", "", "", "", 54.63, 1.886202*^6, 31.212, 43.9, 19.754, 
  14.136, 25063.846, 0.7, 350.06, 4.91, 25.6, 51., "", 5.57, 75.29, 0.866}, 
 {"LVA", "Europe", "Latvia", "2020-03-16", 34., 4., 4., "", "", 0., 18.026, 
  2.121, 2.121, "", "", 0., "", "", "", "", "", "", "", "", "", 351., 1704., 
  0.903, 0.186, 188., 0.1, 0.021, 47., "tests performed", "", "", "", "", "", 
  "", "", "", "", 54.63, 1.886202*^6, 31.212, 43.9, 19.754, 14.136, 
  25063.846, 0.7, 350.06, 4.91, 25.6, 51., "", 5.57, 75.29, 0.866}, 
 {"LVA", "Europe", "Latvia", "2020-03-17", 49., 15., 5.857, "", "", 0., 
  25.978, 7.952, 3.105, "", "", 0., "", "", "", "", "", "", "", "", "", 495., 
  2199., 1.166, 0.262, 250., 0.133, 0.023, 42.7, "tests performed", "", "", 
  "", "", "", "", "", "", "", 60.19, 1.886202*^6, 31.212, 43.9, 19.754, 
  14.136, 25063.846, 0.7, 350.06, 4.91, 25.6, 51., "", 5.57, 75.29, 0.866}, 
 {"LVA", "Europe", "Latvia", "2020-03-18", 71., 22., 8.714, "", "", 0., 
  37.642, 11.664, 4.62, "", "", 0., "", "", "", "", "", "", "", "", "", 755., 
  2954., 1.566, 0.4, 351., 0.186, 0.025, 40.3, "tests performed", "", "", "", 
  "", "", "", "", "", "", 60.19, 1.886202*^6, 31.212, 43.9, 19.754, 14.136, 
  25063.846, 0.7, 350.06, 4.91, 25.6, 51., "", 5.57, 75.29, 0.866}, 
 {"LVA", "Europe", "Latvia", "2020-03-19", 86., 15., 10.857, "", "", 0., 
  45.594, 7.952, 5.756, "", "", 0., "", "", "", "", "", "", "", "", "", 720., 
  3674., 1.948, 0.382, 443., 0.235, 0.025, 40.8, "tests performed", "", "", 
  "", "", "", "", "", "", "", 60.19, 1.886202*^6, 31.212, 43.9, 19.754, 
  14.136, 25063.846, 0.7, 350.06, 4.91, 25.6, 51., "", 5.57, 75.29, 0.866}, 
 {"LVA", "Europe", "Latvia", "2020-03-20", 111., 25., 13.429, "", "", 0., 
  58.848, 13.254, 7.119, "", "", 0., "", "", "", "", "", "", "", "", "", 
  699., 4373., 2.318, 0.371, 524., 0.278, 0.026, 39., "tests performed", "", 
  "", "", "", "", "", "", "", "", 60.19, 1.886202*^6, 31.212, 43.9, 19.754, 
  14.136, 25063.846, 0.7, 350.06, 4.91, 25.6, 51., "", 5.57, 75.29, 0.866}, 
 {"LVA", "Europe", "Latvia", "2020-03-21", 124., 13., 14., "", "", 0., 
  65.741, 6.892, 7.422, "", "", 0., 1.27, "", "", "", "", "", "", "", "", 
  1389., 5762., 3.055, 0.736, 678., 0.359, 0.021, 48.4, "tests performed", 
  "", "", "", "", "", "", "", "", "", 60.19, 1.886202*^6, 31.212, 43.9, 
  19.754, 14.136, 25063.846, 0.7, 350.06, 4.91, 25.6, 51., "", 5.57, 75.29, 
  0.866}, {"LVA", "Europe", "Latvia", "2020-03-22", 139., 15., 15.571, "", 
  "", 0., 73.693, 7.952, 8.255, "", "", 0., 1.27, "", "", "", "", "", "", 
  15.82, 8.387, 811., 6573., 3.485, 0.43, 746., 0.396, 0.021, 47.9, 
  "tests performed", "", "", "", "", "", "", "", "", "", 60.19, 1.886202*^6, 
  31.212, 43.9, 19.754, 14.136, 25063.846, 0.7, 350.06, 4.91, 25.6, 51., "", 
  5.57, 75.29, 0.866}, {"LVA", "Europe", "Latvia", "2020-03-23", 180., 41., 
  20.857, "", "", 0., 95.43, 21.737, 11.058, "", "", 0., 1.27, "", "", "", 
  "", "", "", "", "", 1185., 7758., 4.113, 0.628, 865., 0.459, 0.024, 41.5, 
  "tests performed", "", "", "", "", "", "", "", "", "", 60.19, 1.886202*^6, 
  31.212, 43.9, 19.754, 14.136, 25063.846, 0.7, 350.06, 4.91, 25.6, 51., "", 
  5.57, 75.29, 0.866}, {"LVA", "Europe", "Latvia", "2020-03-24", 197., 17., 
  21.143, "", "", 0., 104.443, 9.013, 11.209, "", "", 0., 1.26, "", "", "", 
  "", "", "", "", "", 887., 8645., 4.583, 0.47, 921., 0.488, 0.023, 43.6, 
  "tests performed", "", "", "", "", "", "", "", "", "", 63.89, 1.886202*^6, 
  31.212, 43.9, 19.754, 14.136, 25063.846, 0.7, 350.06, 4.91, 25.6, 51., "", 
  5.57, 75.29, 0.866}, {"LVA", "Europe", "Latvia", "2020-03-25", 221., 24., 
  21.429, "", "", 0., 117.167, 12.724, 11.361, "", "", 0., 1.24, "", "", "", 
  "", "", "", "", "", 1151., 9796., 5.194, 0.61, 977., 0.518, 0.022, 45.6, 
  "tests performed", "", "", "", "", "", "", "", "", "", 63.89, 1.886202*^6, 
  31.212, 43.9, 19.754, 14.136, 25063.846, 0.7, 350.06, 4.91, 25.6, 51., "", 
  5.57, 75.29, 0.866}, {"LVA", "Europe", "Latvia", "2020-03-26", 244., 23., 
  22.571, "", "", 0., 129.36, 12.194, 11.967, "", "", 0., 1.22, "", "", "", 
  "", "", "", "", "", 817., 10613., 5.627, 0.433, 991., 0.525, 0.023, 43.9, 
  "tests performed", "", "", "", "", "", "", "", "", "", 63.89, 1.886202*^6, 
  31.212, 43.9, 19.754, 14.136, 25063.846, 0.7, 350.06, 4.91, 25.6, 51., "", 
  5.57, 75.29, 0.866}, {"LVA", "Europe", "Latvia", "2020-03-27", 280., 36., 
  24.143, "", "", 0., 148.446, 19.086, 12.8, "", "", 0., 1.21, "", "", "", 
  "", "", "", "", "", 1089., 11702., 6.204, 0.577, 1047., 0.555, 0.023, 43.4, 
  "tests performed", "", "", "", "", "", "", "", "", "", 69.44, 1.886202*^6, 
  31.212, 43.9, 19.754, 14.136, 25063.846, 0.7, 350.06, 4.91, 25.6, 51., "", 
  5.57, 75.29, 0.866}, {"LVA", "Europe", "Latvia", "2020-03-28", 305., 25., 
  25.857, "", "", 0., 161.701, 13.254, 13.709, "", "", 0., 1.19, "", "", "", 
  "", "", "", "", "", 1046., 12748., 6.759, 0.555, 998., 0.529, 0.026, 38.6, 
  "tests performed", "", "", "", "", "", "", "", "", "", 69.44, 1.886202*^6, 
  31.212, 43.9, 19.754, 14.136, 25063.846, 0.7, 350.06, 4.91, 25.6, 51., "", 
  5.57, 75.29, 0.866}, {"LVA", "Europe", "Latvia", "2020-03-29", 347., 42., 
  29.714, "", "", 0., 183.968, 22.267, 15.754, "", "", 0., 1.17, "", "", "", 
  "", 2.966, 1.573, 28.674, 15.202, 1057., 13805., 7.319, 0.56, 1033., 0.548, 
  0.029, 34.8, "tests performed", "", "", "", "", "", "", "", "", "", 69.44, 
  1.886202*^6, 31.212, 43.9, 19.754, 14.136, 25063.846, 0.7, 350.06, 4.91, 
  25.6, 51., "", 5.57, 75.29, 0.866}, {"LVA", "Europe", "Latvia", 
  "2020-03-30", 376., 29., 28., "", "", 0., 199.342, 15.375, 14.845, "", "", 
  0., 1.15, "", "", 28., 14.845, "", "", "", "", 502., 14307., 7.585, 0.266, 
  936., 0.496, 0.03, 33.4, "tests performed", "", "", "", "", "", "", "", "", 
  "", 69.44, 1.886202*^6, 31.212, 43.9, 19.754, 14.136, 25063.846, 0.7, 
  350.06, 4.91, 25.6, 51., "", 5.57, 75.29, 0.866}, 
 {"LVA", "Europe", "Latvia", "2020-03-31", 398., 22., 28.714, "", "", 0., 
  211.006, 11.664, 15.223, "", "", 0., 1.12, "", "", 27., 14.314, "", "", "", 
  "", 500., 14807., 7.85, 0.265, 880., 0.467, 0.033, 30.6, "tests performed", 
  "", "", "", "", "", "", "", "", "", 69.44, 1.886202*^6, 31.212, 43.9, 
  19.754, 14.136, 25063.846, 0.7, 350.06, 4.91, 25.6, 51., "", 5.57, 75.29, 
  0.866}, {"LVA", "Europe", "Latvia", "2020-04-01", 446., 48., 32.143, "", 
  "", 0., 236.454, 25.448, 17.041, "", "", 0., 1.09, "", "", 28., 14.845, "", 
  "", "", "", 1003., 15810., 8.382, 0.532, 859., 0.455, 0.037, 26.7, 
  "tests performed", "", "", "", "", "", "", "", "", "", 69.44, 1.886202*^6, 
  31.212, 43.9, 19.754, 14.136, 25063.846, 0.7, 350.06, 4.91, 25.6, 51., "", 
  5.57, 75.29, 0.866}, {"LVA", "Europe", "Latvia", "2020-04-02", 458., 12., 
  30.571, "", "", 0., 242.816, 6.362, 16.208, "", "", 0., 1.05, "", "", 29., 
  15.375, "", "", "", "", 1024., 16834., 8.925, 0.543, 889., 0.471, 0.034, 
  29.1, "tests performed", "", "", "", "", "", "", "", "", "", 69.44, 
  1.886202*^6, 31.212, 43.9, 19.754, 14.136, 25063.846, 0.7, 350.06, 4.91, 
  25.6, 51., "", 5.57, 75.29, 0.866}, {"LVA", "Europe", "Latvia", 
  "2020-04-03", 493., 35., 30.429, 1., 1., 0.143, 261.372, 18.556, 16.132, 
  0.53, 0.53, 0.076, 1.02, "", "", 31., 16.435, "", "", "", "", 1364., 
  18198., 9.648, 0.723, 928., 0.492, 0.033, 30.5, "tests performed", "", "", 
  "", "", "", "", "", "", "", 69.44, 1.886202*^6, 31.212, 43.9, 19.754, 
  14.136, 25063.846, 0.7, 350.06, 4.91, 25.6, 51., "", 5.57, 75.29, 0.866}, 
 {"LVA", "Europe", "Latvia", "2020-04-04", 509., 16., 29.143, 1., 0., 0.143, 
  269.854, 8.483, 15.451, 0.53, 0., 0.076, 0.99, "", "", 29., 15.375, "", "", 
  "", "", 1182., 19380., 10.275, 0.627, 947., 0.502, 0.031, 32.5, 
  "tests performed", "", "", "", "", "", "", "", "", "", 69.44, 1.886202*^6, 
  31.212, 43.9, 19.754, 14.136, 25063.846, 0.7, 350.06, 4.91, 25.6, 51., "", 
  5.57, 75.29, 0.866}, {"LVA", "Europe", "Latvia", "2020-04-05", 533., 24., 
  26.571, 1., 0., 0.143, 282.578, 12.724, 14.087, 0.53, 0., 0.076, 0.97, "", 
  "", 36., 19.086, 3.955, 2.097, 27.685, 14.678, 1300., 20680., 10.964, 
  0.689, 982., 0.521, 0.027, 37., "tests performed", "", "", "", "", "", "", 
  "", "", "", 69.44, 1.886202*^6, 31.212, 43.9, 19.754, 14.136, 25063.846, 
  0.7, 350.06, 4.91, 25.6, 51., "", 5.57, 75.29, 0.866}, 
 {"LVA", "Europe", "Latvia", "2020-04-06", 542., 9., 23.714, 1., 0., 0.143, 
  287.35, 4.771, 12.573, 0.53, 0., 0.076, 0.94, "", "", 44., 23.327, "", "", 
  "", "", 773., 21453., 11.374, 0.41, 1021., 0.541, 0.023, 43.1, 
  "tests performed", "", "", "", "", "", "", "", "", "", 69.44, 1.886202*^6, 
  31.212, 43.9, 19.754, 14.136, 25063.846, 0.7, 350.06, 4.91, 25.6, 51., "", 
  5.57, 75.29, 0.866}, {"LVA", "Europe", "Latvia", "2020-04-07", 548., 6., 
  21.429, 2., 1., 0.286, 290.531, 3.181, 11.361, 1.06, 0.53, 0.151, 0.93, "", 
  "", 41., 21.737, "", "", "", "", 1122., 22575., 11.968, 0.595, 1110., 
  0.588, 0.019, 51.8, "tests performed", "", "", "", "", "", "", "", "", "", 
  69.44, 1.886202*^6, 31.212, 43.9, 19.754, 14.136, 25063.846, 0.7, 350.06, 
  4.91, 25.6, 51., "", 5.57, 75.29, 0.866}, {"LVA", "Europe", "Latvia", 
  "2020-04-08", 577., 29., 18.714, 2., 0., 0.286, 305.906, 15.375, 9.922, 
  1.06, 0., 0.151, 0.91, "", "", 39., 20.676, "", "", "", "", 1461., 24036., 
  12.743, 0.775, 1175., 0.623, 0.016, 62.8, "tests performed", "", "", "", 
  "", "", "", "", "", "", 69.44, 1.886202*^6, 31.212, 43.9, 19.754, 14.136, 
  25063.846, 0.7, 350.06, 4.91, 25.6, 51., "", 5.57, 75.29, 0.866}, 
 {"LVA", "Europe", "Latvia", "2020-04-09", 589., 12., 18.714, 3., 1., 0.429, 
  312.268, 6.362, 9.922, 1.59, 0.53, 0.227, 0.9, "", "", 38., 20.146, "", "", 
  "", "", 1422., 25458., 13.497, 0.754, 1232., 0.653, 0.015, 65.8, 
  "tests performed", "", "", "", "", "", "", "", "", "", 69.44, 1.886202*^6, 
  31.212, 43.9, 19.754, 14.136, 25063.846, 0.7, 350.06, 4.91, 25.6, 51., "", 
  5.57, 75.29, 0.866}, {"LVA", "Europe", "Latvia", "2020-04-10", 612., 23., 
  17., 3., 0., 0.286, 324.462, 12.194, 9.013, 1.59, 0., 0.151, 0.89, "", "", 
  35., 18.556, "", "", "", "", 1198., 26656., 14.132, 0.635, 1208., 0.64, 
  0.014, 71.1, "tests performed", "", "", "", "", "", "", "", "", "", 69.44, 
  1.886202*^6, 31.212, 43.9, 19.754, 14.136, 25063.846, 0.7, 350.06, 4.91, 
  25.6, 51., "", 5.57, 75.29, 0.866}, {"LVA", "Europe", "Latvia", 
  "2020-04-11", 630., 18., 17.286, 3., 0., 0.286, 334.005, 9.543, 9.164, 
  1.59, 0., 0.151, 0.87, "", "", 36., 19.086, "", "", "", "", 1140., 27796., 
  14.736, 0.604, 1202., 0.637, 0.014, 69.5, "tests performed", "", "", "", 
  "", "", "", "", "", "", 69.44, 1.886202*^6, 31.212, 43.9, 19.754, 14.136, 
  25063.846, 0.7, 350.06, 4.91, 25.6, 51., "", 5.57, 75.29, 0.866}, 
 {"LVA", "Europe", "Latvia", "2020-04-12", 651., 21., 16.857, 5., 2., 0.571, 
  345.138, 11.133, 8.937, 2.651, 1.06, 0.303, 0.87, "", "", 43., 22.797, 
  0.989, 0.524, 24.719, 13.105, 418., 28214., 14.958, 0.222, 1076., 0.57, 
  0.016, 63.8, "tests performed", "", "", "", "", "", "", "", "", "", 69.44, 
  1.886202*^6, 31.212, 43.9, 19.754, 14.136, 25063.846, 0.7, 350.06, 4.91, 
  25.6, 51., "", 5.57, 75.29, 0.866}, {"LVA", "Europe", "Latvia", 
  "2020-04-13", 655., 4., 16.143, 5., 0., 0.571, 347.259, 2.121, 8.558, 
  2.651, 0., 0.303, 0.85, "", "", 44., 23.327, "", "", "", "", 562., 28776., 
  15.256, 0.298, 1046., 0.555, 0.015, 64.8, "tests performed", "", "", "", 
  "", "", "", "", "", "", 69.44, 1.886202*^6, 31.212, 43.9, 19.754, 14.136, 
  25063.846, 0.7, 350.06, 4.91, 25.6, 51., "", 5.57, 75.29, 0.866}, 
 {"LVA", "Europe", "Latvia", "2020-04-14", 657., 2., 15.571, 5., 0., 0.429, 
  348.319, 1.06, 8.255, 2.651, 0., 0.227, 0.85, "", "", 46., 24.388, "", "", 
  "", "", 242., 29018., 15.384, 0.128, 920., 0.488, 0.017, 59.1, 
  "tests performed", "", "", "", "", "", "", "", "", "", 69.44, 1.886202*^6, 
  31.212, 43.9, 19.754, 14.136, 25063.846, 0.7, 350.06, 4.91, 25.6, 51., "", 
  5.57, 75.29, 0.866}, {"LVA", "Europe", "Latvia", "2020-04-15", 666., 9., 
  12.714, 5., 0., 0.429, 353.09, 4.771, 6.741, 2.651, 0., 0.227, 0.85, "", 
  "", 46., 24.388, "", "", "", "", 878., 29896., 15.85, 0.465, 837., 0.444, 
  0.015, 65.8, "tests performed", "", "", "", "", "", "", "", "", "", 69.44, 
  1.886202*^6, 31.212, 43.9, 19.754, 14.136, 25063.846, 0.7, 350.06, 4.91, 
  25.6, 51., "", 5.57, 75.29, 0.866}, {"LVA", "Europe", "Latvia", 
  "2020-04-16", 675., 9., 12.286, 5., 0., 0.286, 357.862, 4.771, 6.513, 
  2.651, 0., 0.151, 0.86, "", "", 45., 23.857, "", "", "", "", 1406., 31302., 
  16.595, 0.745, 835., 0.443, 0.015, 68., "tests performed", "", "", "", "", 
  "", "", "", "", "", 69.44, 1.886202*^6, 31.212, 43.9, 19.754, 14.136, 
  25063.846, 0.7, 350.06, 4.91, 25.6, 51., "", 5.57, 75.29, 0.866}, 
 {"LVA", "Europe", "Latvia", "2020-04-17", 682., 7., 10., 5., 0., 0.286, 
  361.573, 3.711, 5.302, 2.651, 0., 0.151, 0.87, "", "", 42., 22.267, "", "", 
  "", "", 1535., 32837., 17.409, 0.814, 883., 0.468, 0.011, 88.3, 
  "tests performed", "", "", "", "", "", "", "", "", "", 69.44, 1.886202*^6, 
  31.212, 43.9, 19.754, 14.136, 25063.846, 0.7, 350.06, 4.91, 25.6, 51., "", 
  5.57, 75.29, 0.866}, {"LVA", "Europe", "Latvia", "2020-04-18", 712., 30., 
  11.714, 5., 0., 0.286, 377.478, 15.905, 6.211, 2.651, 0., 0.151, 0.89, "", 
  "", 37., 19.616, "", "", "", "", 1860., 34697., 18.395, 0.986, 986., 0.523, 
  0.012, 84.2, "tests performed", "", "", "", "", "", "", "", "", "", 69.44, 
  1.886202*^6, 31.212, 43.9, 19.754, 14.136, 25063.846, 0.7, 350.06, 4.91, 
  25.6, 51., "", 5.57, 75.29, 0.866}, {"LVA", "Europe", "Latvia", 
  "2020-04-19", 727., 15., 10.857, 5., 0., 0., 385.431, 7.952, 5.756, 2.651, 
  0., 0., 0.89, "", "", 44., 23.327, 2.966, 1.573, 17.797, 9.436, 1184., 
  35881., 19.023, 0.628, 1095., 0.581, 0.01, 100.9, "tests performed", "", 
  "", "", "", "", "", "", "", "", 69.44, 1.886202*^6, 31.212, 43.9, 19.754, 
  14.136, 25063.846, 0.7, 350.06, 4.91, 25.6, 51., "", 5.57, 75.29, 0.866}, 
 {"LVA", "Europe", "Latvia", "2020-04-20", 739., 12., 12., 5., 0., 0., 
  391.793, 6.362, 6.362, 2.651, 0., 0., 0.89, "", "", 45., 23.857, "", "", 
  "", "", 787., 36668., 19.44, 0.417, 1127., 0.597, 0.011, 93.9, 
  "tests performed", "", "", "", "", "", "", "", "", "", 69.44, 1.886202*^6, 
  31.212, 43.9, 19.754, 14.136, 25063.846, 0.7, 350.06, 4.91, 25.6, 51., "", 
  5.57, 75.29, 0.866}, {"LVA", "Europe", "Latvia", "2020-04-21", 748., 9., 
  13., 9., 4., 0.571, 396.564, 4.771, 6.892, 4.771, 2.121, 0.303, 0.88, "", 
  "", 43., 22.797, "", "", "", "", 1304., 37972., 20.131, 0.691, 1279., 
  0.678, 0.01, 98.4, "tests performed", "", "", "", "", "", "", "", "", "", 
  69.44, 1.886202*^6, 31.212, 43.9, 19.754, 14.136, 25063.846, 0.7, 350.06, 
  4.91, 25.6, 51., "", 5.57, 75.29, 0.866}, {"LVA", "Europe", "Latvia", 
  "2020-04-22", 761., 13., 13.571, 11., 2., 0.857, 403.456, 6.892, 7.195, 
  5.832, 1.06, 0.454, 0.88, "", "", 42., 22.267, "", "", "", "", 1364., 
  39336., 20.855, 0.723, 1349., 0.715, 0.01, 99.4, "tests performed", "", "", 
  "", "", "", "", "", "", "", 69.44, 1.886202*^6, 31.212, 43.9, 19.754, 
  14.136, 25063.846, 0.7, 350.06, 4.91, 25.6, 51., "", 5.57, 75.29, 0.866}, 
 {"LVA", "Europe", "Latvia", "2020-04-23", 778., 17., 14.714, 11., 0., 0.857, 
  412.469, 9.013, 7.801, 5.832, 0., 0.454, 0.88, "", "", 40., 21.207, "", "", 
  "", "", 1705., 41041., 21.759, 0.904, 1391., 0.737, 0.011, 94.5, 
  "tests performed", "", "", "", "", "", "", "", "", "", 69.44, 1.886202*^6, 
  31.212, 43.9, 19.754, 14.136, 25063.846, 0.7, 350.06, 4.91, 25.6, 51., "", 
  5.57, 75.29, 0.866}, {"LVA", "Europe", "Latvia", "2020-04-24", 784., 6., 
  14.571, 12., 1., 1., 415.65, 3.181, 7.725, 6.362, 0.53, 0.53, 0.87, "", "", 
  40., 21.207, "", "", "", "", 2039., 43080., 22.84, 1.081, 1463., 0.776, 
  0.01, 100.4, "tests performed", "", "", "", "", "", "", "", "", "", 69.44, 
  1.886202*^6, 31.212, 43.9, 19.754, 14.136, 25063.846, 0.7, 350.06, 4.91, 
  25.6, 51., "", 5.57, 75.29, 0.866}, {"LVA", "Europe", "Latvia", 
  "2020-04-25", 804., 20., 13.143, 12., 0., 1., 426.253, 10.603, 6.968, 
  6.362, 0., 0.53, 0.88, "", "", 39., 20.676, "", "", "", "", 2663., 45743., 
  24.251, 1.412, 1578., 0.837, 0.008, 120.1, "tests performed", "", "", "", 
  "", "", "", "", "", "", 69.44, 1.886202*^6, 31.212, 43.9, 19.754, 14.136, 
  25063.846, 0.7, 350.06, 4.91, 25.6, 51., "", 5.57, 75.29, 0.866}, 
 {"LVA", "Europe", "Latvia", "2020-04-26", 812., 8., 12.143, 12., 0., 1., 
  430.495, 4.241, 6.438, 6.362, 0., 0.53, 0.87, "", "", 39., 20.676, 3.955, 
  2.097, 13.842, 7.339, 1874., 47617., 25.245, 0.994, 1677., 0.889, 0.007, 
  138.1, "tests performed", "", "", "", "", "", "", "", "", "", 69.44, 
  1.886202*^6, 31.212, 43.9, 19.754, 14.136, 25063.846, 0.7, 350.06, 4.91, 
  25.6, 51., "", 5.57, 75.29, 0.866}, {"LVA", "Europe", "Latvia", 
  "2020-04-27", 818., 6., 11.286, 13., 1., 1.143, 433.676, 3.181, 5.983, 
  6.892, 0.53, 0.606, 0.87, "", "", 41., 21.737, "", "", "", "", 1564., 
  49181., 26.074, 0.829, 1788., 0.948, 0.006, 158.4, "tests performed", "", 
  "", "", "", "", "", "", "", "", 69.44, 1.886202*^6, 31.212, 43.9, 19.754, 
  14.136, 25063.846, 0.7, 350.06, 4.91, 25.6, 51., "", 5.57, 75.29, 0.866}, 
 {"LVA", "Europe", "Latvia", "2020-04-28", 836., 18., 12.571, 13., 0., 0.571, 
  443.219, 9.543, 6.665, 6.892, 0., 0.303, 0.88, "", "", 45., 23.857, "", "", 
  "", "", 2380., 51561., 27.336, 1.262, 1941., 1.029, 0.006, 154.4, 
  "tests performed", "", "", "", "", "", "", "", "", "", 69.44, 1.886202*^6, 
  31.212, 43.9, 19.754, 14.136, 25063.846, 0.7, 350.06, 4.91, 25.6, 51., "", 
  5.57, 75.29, 0.866}, {"LVA", "Europe", "Latvia", "2020-04-29", 849., 13., 
  12.571, 15., 2., 0.571, 450.111, 6.892, 6.665, 7.952, 1.06, 0.303, 0.87, 
  "", "", 42., 22.267, "", "", "", "", 3250., 54811., 29.059, 1.723, 2211., 
  1.172, 0.006, 175.9, "tests performed", "", "", "", "", "", "", "", "", "", 
  69.44, 1.886202*^6, 31.212, 43.9, 19.754, 14.136, 25063.846, 0.7, 350.06, 
  4.91, 25.6, 51., "", 5.57, 75.29, 0.866}, {"LVA", "Europe", "Latvia", 
  "2020-04-30", 858., 9., 11.429, 15., 0., 0.571, 454.882, 4.771, 6.059, 
  7.952, 0., 0.303, 0.85, "", "", 42., 22.267, "", "", "", "", 3075., 57886., 
  30.689, 1.63, 2406., 1.276, 0.005, 210.5, "tests performed", "", "", "", 
  "", "", "", "", "", "", 69.44, 1.886202*^6, 31.212, 43.9, 19.754, 14.136, 
  25063.846, 0.7, 350.06, 4.91, 25.6, 51., "", 5.57, 75.29, 0.866}, 
 {"LVA", "Europe", "Latvia", "2020-05-01", 870., 12., 12.286, 16., 1., 0.571, 
  461.244, 6.362, 6.513, 8.483, 0.53, 0.303, 0.85, "", "", 34., 18.026, "", 
  "", "", "", 3234., 61120., 32.404, 1.715, 2577., 1.366, 0.005, 209.8, 
  "tests performed", "", "", "", "", "", "", "", "", "", 69.44, 1.886202*^6, 
  31.212, 43.9, 19.754, 14.136, 25063.846, 0.7, 350.06, 4.91, 25.6, 51., "", 
  5.57, 75.29, 0.866}, {"LVA", "Europe", "Latvia", "2020-05-02", 871., 1., 
  9.571, 16., 0., 0.571, 461.775, 0.53, 5.074, 8.483, 0., 0.303, 0.84, "", 
  "", 34., 18.026, "", "", "", "", 1982., 63102., 33.455, 1.051, 2480., 
  1.315, 0.004, 259.1, "tests performed", "", "", "", "", "", "", "", "", "", 
  69.44, 1.886202*^6, 31.212, 43.9, 19.754, 14.136, 25063.846, 0.7, 350.06, 
  4.91, 25.6, 51., "", 5.57, 75.29, 0.866}, {"LVA", "Europe", "Latvia", 
  "2020-05-03", 879., 8., 9.571, 16., 0., 0.571, 466.016, 4.241, 5.074, 
  8.483, 0., 0.303, 0.85, "", "", 33., 17.495, 1.977, 1.048, 8.899, 4.718, 
  1143., 64245., 34.061, 0.606, 2375., 1.259, 0.004, 248.1, 
  "tests performed", "", "", "", "", "", "", "", "", "", 69.44, 1.886202*^6, 
  31.212, 43.9, 19.754, 14.136, 25063.846, 0.7, 350.06, 4.91, 25.6, 51., "", 
  5.57, 75.29, 0.866}, {"LVA", "Europe", "Latvia", "2020-05-04", 896., 17., 
  11.143, 16., 0., 0.429, 475.029, 9.013, 5.908, 8.483, 0., 0.227, 0.86, "", 
  "", 34., 18.026, "", "", "", "", 1219., 65464., 34.707, 0.646, 2326., 
  1.233, 0.005, 208.7, "tests performed", "", "", "", "", "", "", "", "", "", 
  69.44, 1.886202*^6, 31.212, 43.9, 19.754, 14.136, 25063.846, 0.7, 350.06, 
  4.91, 25.6, 51., "", 5.57, 75.29, 0.866}, {"LVA", "Europe", "Latvia", 
  "2020-05-05", 896., 0., 8.571, 17., 1., 0.571, 475.029, 0., 4.544, 9.013, 
  0.53, 0.303, 0.85, "", "", 33., 17.495, "", "", "", "", 686., 66150., 
  35.07, 0.364, 2084., 1.105, 0.004, 243.1, "tests performed", "", "", "", 
  "", "", "", "", "", "", 69.44, 1.886202*^6, 31.212, 43.9, 19.754, 14.136, 
  25063.846, 0.7, 350.06, 4.91, 25.6, 51., "", 5.57, 75.29, 0.866}, 
 {"LVA", "Europe", "Latvia", "2020-05-06", 900., 4., 7.286, 17., 0., 0.286, 
  477.149, 2.121, 3.863, 9.013, 0., 0.151, 0.85, "", "", 30., 15.905, "", "", 
  "", "", 2477., 68627., 36.384, 1.313, 1974., 1.047, 0.004, 270.9, 
  "tests performed", "", "", "", "", "", "", "", "", "", 69.44, 1.886202*^6, 
  31.212, 43.9, 19.754, 14.136, 25063.846, 0.7, 350.06, 4.91, 25.6, 51., "", 
  5.57, 75.29, 0.866}, {"LVA", "Europe", "Latvia", "2020-05-07", 909., 9., 
  7.286, 18., 1., 0.429, 481.921, 4.771, 3.863, 9.543, 0.53, 0.227, 0.87, "", 
  "", 29., 15.375, "", "", "", "", 2442., 71069., 37.678, 1.295, 1883., 
  0.998, 0.004, 258.4, "tests performed", "", "", "", "", "", "", "", "", "", 
  69.44, 1.886202*^6, 31.212, 43.9, 19.754, 14.136, 25063.846, 0.7, 350.06, 
  4.91, 25.6, 51., "", 5.57, 75.29, 0.866}, {"LVA", "Europe", "Latvia", 
  "2020-05-08", 928., 19., 8.286, 18., 0., 0.286, 491.994, 10.073, 4.393, 
  9.543, 0., 0.151, 0.88, "", "", 30., 15.905, "", "", "", "", 1947., 73016., 
  38.711, 1.032, 1699., 0.901, 0.005, 205., "tests performed", "", "", "", 
  "", "", "", "", "", "", 69.44, 1.886202*^6, 31.212, 43.9, 19.754, 14.136, 
  25063.846, 0.7, 350.06, 4.91, 25.6, 51., "", 5.57, 75.29, 0.866}, 
 {"LVA", "Europe", "Latvia", "2020-05-09", 930., 2., 8.429, 18., 0., 0.286, 
  493.054, 1.06, 4.469, 9.543, 0., 0.151, 0.87, "", "", 29., 15.375, "", "", 
  "", "", 2555., 75571., 40.065, 1.355, 1781., 0.944, 0.005, 211.3, 
  "tests performed", "", "", "", "", "", "", "", "", "", 69.44, 1.886202*^6, 
  31.212, 43.9, 19.754, 14.136, 25063.846, 0.7, 350.06, 4.91, 25.6, 51., "", 
  5.57, 75.29, 0.866}, {"LVA", "Europe", "Latvia", "2020-05-10", 939., 9., 
  8.571, 18., 0., 0.286, 497.826, 4.771, 4.544, 9.543, 0., 0.151, 0.88, "", 
  "", 30., 15.905, "", "", 9.887, 5.242, 1021., 76592., 40.606, 0.541, 1764., 
  0.935, 0.005, 205.8, "tests performed", "", "", "", "", "", "", "", "", "", 
  69.44, 1.886202*^6, 31.212, 43.9, 19.754, 14.136, 25063.846, 0.7, 350.06, 
  4.91, 25.6, 51., "", 5.57, 75.29, 0.866}, {"LVA", "Europe", "Latvia", 
  "2020-05-11", 946., 7., 7.143, 18., 0., 0.286, 501.537, 3.711, 3.787, 
  9.543, 0., 0.151, 0.88, "", "", 30., 15.905, "", "", "", "", 555., 77147., 
  40.901, 0.294, 1669., 0.885, 0.004, 233.7, "tests performed", "", "", "", 
  "", "", "", "", "", "", 69.44, 1.886202*^6, 31.212, 43.9, 19.754, 14.136, 
  25063.846, 0.7, 350.06, 4.91, 25.6, 51., "", 5.57, 75.29, 0.866}, 
 {"LVA", "Europe", "Latvia", "2020-05-12", 950., 4., 7.714, 18., 0., 0.143, 
  503.658, 2.121, 4.09, 9.543, 0., 0.076, 0.88, "", "", 30., 15.905, "", "", 
  "", "", 1900., 79047., 41.908, 1.007, 1842., 0.977, 0.004, 238.8, 
  "tests performed", "", "", "", "", "", "", "", "", "", 63.89, 1.886202*^6, 
  31.212, 43.9, 19.754, 14.136, 25063.846, 0.7, 350.06, 4.91, 25.6, 51., "", 
  5.57, 75.29, 0.866}, {"LVA", "Europe", "Latvia", "2020-05-13", 951., 1., 
  7.286, 19., 1., 0.286, 504.188, 0.53, 3.863, 10.073, 0.53, 0.151, 0.89, "", 
  "", 31., 16.435, "", "", "", "", 2199., 81246., 43.074, 1.166, 1803., 
  0.956, 0.004, 247.5, "tests performed", "", "", "", "", "", "", "", "", "", 
  63.89, 1.886202*^6, 31.212, 43.9, 19.754, 14.136, 25063.846, 0.7, 350.06, 
  4.91, 25.6, 51., "", 5.57, 75.29, 0.866}, {"LVA", "Europe", "Latvia", 
  "2020-05-14", 962., 11., 7.571, 19., 0., 0.143, 510.02, 5.832, 4.014, 
  10.073, 0., 0.076, 0.9, "", "", 27., 14.314, "", "", "", "", 2029., 83275., 
  44.15, 1.076, 1744., 0.925, 0.004, 230.4, "tests performed", "", "", "", 
  "", "", "", "", "", "", 63.89, 1.886202*^6, 31.212, 43.9, 19.754, 14.136, 
  25063.846, 0.7, 350.06, 4.91, 25.6, 51., "", 5.57, 75.29, 0.866}, 
 {"LVA", "Europe", "Latvia", "2020-05-15", 970., 8., 6., 19., 0., 0.143, 
  514.261, 4.241, 3.181, 10.073, 0., 0.076, 0.92, "", "", 28., 14.845, "", 
  "", "", "", 2156., 85431., 45.293, 1.143, 1774., 0.941, 0.003, 295.7, 
  "tests performed", "", "", "", "", "", "", "", "", "", 61.11, 1.886202*^6, 
  31.212, 43.9, 19.754, 14.136, 25063.846, 0.7, 350.06, 4.91, 25.6, 51., "", 
  5.57, 75.29, 0.866}, {"LVA", "Europe", "Latvia", "2020-05-16", 997., 27., 
  9.571, 19., 0., 0.143, 528.575, 14.314, 5.074, 10.073, 0., 0.076, 0.93, "", 
  "", 25., 13.254, "", "", "", "", 1946., 87377., 46.324, 1.032, 1687., 
  0.894, 0.006, 176.3, "tests performed", "", "", "", "", "", "", "", "", "", 
  61.11, 1.886202*^6, 31.212, 43.9, 19.754, 14.136, 25063.846, 0.7, 350.06, 
  4.91, 25.6, 51., "", 5.57, 75.29, 0.866}, {"LVA", "Europe", "Latvia", 
  "2020-05-17", 1008., 11., 9.857, 19., 0., 0.143, 534.407, 5.832, 5.226, 
  10.073, 0., 0.076, 0.9, "", "", 24., 12.724, 0.989, 0.524, 9.887, 5.242, 
  1028., 88405., 46.869, 0.545, 1688., 0.895, 0.006, 171.2, 
  "tests performed", "", "", "", "", "", "", "", "", "", 61.11, 1.886202*^6, 
  31.212, 43.9, 19.754, 14.136, 25063.846, 0.7, 350.06, 4.91, 25.6, 51., "", 
  5.57, 75.29, 0.866}, {"LVA", "Europe", "Latvia", "2020-05-18", 1009., 1., 
  9., 19., 0., 0.143, 534.937, 0.53, 4.771, 10.073, 0., 0.076, 0.87, "", "", 
  28., 14.845, "", "", "", "", 718., 89123., 47.25, 0.381, 1711., 0.907, 
  0.005, 190.1, "tests performed", "", "", "", "", "", "", "", "", "", 61.11, 
  1.886202*^6, 31.212, 43.9, 19.754, 14.136, 25063.846, 0.7, 350.06, 4.91, 
  25.6, 51., "", 5.57, 75.29, 0.866}, {"LVA", "Europe", "Latvia", 
  "2020-05-19", 1012., 3., 8.857, 21., 2., 0.429, 536.528, 1.59, 4.696, 
  11.133, 1.06, 0.227, 0.85, "", "", 27., 14.314, "", "", "", "", 1845., 
  90968., 48.228, 0.978, 1703., 0.903, 0.005, 192.3, "tests performed", "", 
  "", "", "", "", "", "", "", "", 61.11, 1.886202*^6, 31.212, 43.9, 19.754, 
  14.136, 25063.846, 0.7, 350.06, 4.91, 25.6, 51., "", 5.57, 75.29, 0.866}, 
 {"LVA", "Europe", "Latvia", "2020-05-20", 1016., 4., 9.286, 21., 0., 0.286, 
  538.649, 2.121, 4.923, 11.133, 0., 0.151, 0.83, "", "", 27., 14.314, "", 
  "", "", "", 1783., 92751., 49.173, 0.945, 1644., 0.872, 0.006, 177., 
  "tests performed", "", "", "", "", "", "", "", "", "", 61.11, 1.886202*^6, 
  31.212, 43.9, 19.754, 14.136, 25063.846, 0.7, 350.06, 4.91, 25.6, 51., "", 
  5.57, 75.29, 0.866}, {"LVA", "Europe", "Latvia", "2020-05-21", 1025., 9., 
  9., 22., 1., 0.429, 543.42, 4.771, 4.771, 11.664, 0.53, 0.227, 0.82, "", 
  "", 24., 12.724, "", "", "", "", 1870., 94621., 50.165, 0.991, 1621., 
  0.859, 0.006, 180.1, "tests performed", "", "", "", "", "", "", "", "", "", 
  61.11, 1.886202*^6, 31.212, 43.9, 19.754, 14.136, 25063.846, 0.7, 350.06, 
  4.91, 25.6, 51., "", 5.57, 75.29, 0.866}, {"LVA", "Europe", "Latvia", 
  "2020-05-22", 1030., 5., 8.571, 22., 0., 0.429, 546.071, 2.651, 4.544, 
  11.664, 0., 0.227, 0.81, "", "", 25., 13.254, "", "", "", "", 1745., 
  96366., 51.09, 0.925, 1562., 0.828, 0.005, 182.2, "tests performed", "", 
  "", "", "", "", "", "", "", "", 61.11, 1.886202*^6, 31.212, 43.9, 19.754, 
  14.136, 25063.846, 0.7, 350.06, 4.91, 25.6, 51., "", 5.57, 75.29, 0.866}, 
 {"LVA", "Europe", "Latvia", "2020-05-23", 1046., 16., 7., 22., 0., 0.429, 
  554.554, 8.483, 3.711, 11.664, 0., 0.227, 0.8, "", "", 24., 12.724, "", "", 
  "", "", 1480., 97846., 51.875, 0.785, 1496., 0.793, 0.005, 213.7, 
  "tests performed", "", "", "", "", "", "", "", "", "", 61.11, 1.886202*^6, 
  31.212, 43.9, 19.754, 14.136, 25063.846, 0.7, 350.06, 4.91, 25.6, 51., "", 
  5.57, 75.29, 0.866}, {"LVA", "Europe", "Latvia", "2020-05-24", 1047., 1., 
  5.571, 22., 0., 0.429, 555.084, 0.53, 2.954, 11.664, 0., 0.227, 0.78, "", 
  "", 25., 13.254, "", "", 7.91, 4.194, 1203., 99049., 52.512, 0.638, 1521., 
  0.806, 0.004, 273., "tests performed", "", "", "", "", "", "", "", "", "", 
  61.11, 1.886202*^6, 31.212, 43.9, 19.754, 14.136, 25063.846, 0.7, 350.06, 
  4.91, 25.6, 51., "", 5.57, 75.29, 0.866}, {"LVA", "Europe", "Latvia", 
  "2020-05-25", 1049., 2., 5.714, 22., 0., 0.429, 556.144, 1.06, 3.03, 
  11.664, 0., 0.227, 0.76, "", "", 27., 14.314, "", "", "", "", 721., 99770., 
  52.895, 0.382, 1521., 0.806, 0.004, 266.2, "tests performed", "", "", "", 
  "", "", "", "", "", "", 61.11, 1.886202*^6, 31.212, 43.9, 19.754, 14.136, 
  25063.846, 0.7, 350.06, 4.91, 25.6, 51., "", 5.57, 75.29, 0.866}, 
 {"LVA", "Europe", "Latvia", "2020-05-26", 1053., 4., 5.857, 22., 0., 0.143, 
  558.265, 2.121, 3.105, 11.664, 0., 0.076, 0.74, "", "", 25., 13.254, "", 
  "", "", "", 1828., 101598., 53.864, 0.969, 1519., 0.805, 0.004, 259.3, 
  "tests performed", "", "", "", "", "", "", "", "", "", 61.11, 1.886202*^6, 
  31.212, 43.9, 19.754, 14.136, 25063.846, 0.7, 350.06, 4.91, 25.6, 51., "", 
  5.57, 75.29, 0.866}, {"LVA", "Europe", "Latvia", "2020-05-27", 1057., 4., 
  5.857, 23., 1., 0.286, 560.385, 2.121, 3.105, 12.194, 0.53, 0.151, 0.73, 
  "", "", 25., 13.254, "", "", "", "", 1955., 103553., 54.9, 1.036, 1543., 
  0.818, 0.004, 263.4, "tests performed", "", "", "", "", "", "", "", "", "", 
  61.11, 1.886202*^6, 31.212, 43.9, 19.754, 14.136, 25063.846, 0.7, 350.06, 
  4.91, 25.6, 51., "", 5.57, 75.29, 0.866}, {"LVA", "Europe", "Latvia", 
  "2020-05-28", 1061., 4., 5.143, 24., 1., 0.286, 562.506, 2.121, 2.727, 
  12.724, 0.53, 0.151, 0.72, "", "", 23., 12.194, "", "", "", "", 1951., 
  105504., 55.935, 1.034, 1555., 0.824, 0.003, 302.4, "tests performed", "", 
  "", "", "", "", "", "", "", "", 61.11, 1.886202*^6, 31.212, 43.9, 19.754, 
  14.136, 25063.846, 0.7, 350.06, 4.91, 25.6, 51., "", 5.57, 75.29, 0.866}, 
 {"LVA", "Europe", "Latvia", "2020-05-29", 1064., 3., 4.857, 24., 0., 0.286, 
  564.097, 1.59, 2.575, 12.724, 0., 0.151, 0.71, "", "", 22., 11.664, "", "", 
  "", "", 1427., 106931., 56.691, 0.757, 1509., 0.8, 0.003, 310.7, 
  "tests performed", "", "", "", "", "", "", "", "", "", 61.11, 1.886202*^6, 
  31.212, 43.9, 19.754, 14.136, 25063.846, 0.7, 350.06, 4.91, 25.6, 51., "", 
  5.57, 75.29, 0.866}, {"LVA", "Europe", "Latvia", "2020-05-30", 1065., 1., 
  2.714, 24., 0., 0.286, 564.627, 0.53, 1.439, 12.724, 0., 0.151, 0.71, "", 
  "", 18., 9.543, "", "", "", "", 1243., 108174., 57.35, 0.659, 1475., 0.782, 
  0.002, 543.5, "tests performed", "", "", "", "", "", "", "", "", "", 61.11, 
  1.886202*^6, 31.212, 43.9, 19.754, 14.136, 25063.846, 0.7, 350.06, 4.91, 
  25.6, 51., "", 5.57, 75.29, 0.866}, {"LVA", "Europe", "Latvia", 
  "2020-05-31", 1066., 1., 2.714, 24., 0., 0.286, 565.157, 0.53, 1.439, 
  12.724, 0., 0.151, 0.72, "", "", 18., 9.543, 0.989, 0.524, 3.955, 2.097, 
  897., 109071., 57.826, 0.476, 1432., 0.759, 0.002, 527.6, 
  "tests performed", "", "", "", "", "", "", "", "", "", 61.11, 1.886202*^6, 
  31.212, 43.9, 19.754, 14.136, 25063.846, 0.7, 350.06, 4.91, 25.6, 51., "", 
  5.57, 75.29, 0.866}, {"LVA", "Europe", "Latvia", "2020-06-01", 1066., 0., 
  2.429, 24., 0., 0.286, 565.157, 0., 1.288, 12.724, 0., 0.151, 0.73, "", "", 
  18., 9.543, "", "", "", "", 652., 109723., 58.171, 0.346, 1422., 0.754, 
  0.002, 585.4, "tests performed", "", "", "", "", "", "", "", "", "", 61.11, 
  1.886202*^6, 31.212, 43.9, 19.754, 14.136, 25063.846, 0.7, 350.06, 4.91, 
  25.6, 51., "", 5.57, 75.29, 0.866}, {"LVA", "Europe", "Latvia", 
  "2020-06-02", 1071., 5., 2.571, 24., 0., 0.286, 567.808, 2.651, 1.363, 
  12.724, 0., 0.151, 0.75, "", "", 14., 7.422, "", "", "", "", 1681., 
  111404., 59.063, 0.891, 1401., 0.743, 0.002, 544.9, "tests performed", "", 
  "", "", "", "", "", "", "", "", 61.11, 1.886202*^6, 31.212, 43.9, 19.754, 
  14.136, 25063.846, 0.7, 350.06, 4.91, 25.6, 51., "", 5.57, 75.29, 0.866}, 
 {"LVA", "Europe", "Latvia", "2020-06-03", 1079., 8., 3.143, 24., 0., 0.143, 
  572.049, 4.241, 1.666, 12.724, 0., 0.076, 0.75, "", "", 11., 5.832, "", "", 
  "", "", 1561., 112965., 59.89, 0.828, 1345., 0.713, 0.002, 427.9, 
  "tests performed", "", "", "", "", "", "", "", "", "", 61.11, 1.886202*^6, 
  31.212, 43.9, 19.754, 14.136, 25063.846, 0.7, 350.06, 4.91, 25.6, 51., "", 
  5.57, 75.29, 0.866}, {"LVA", "Europe", "Latvia", "2020-06-04", 1082., 3., 
  3., 25., 1., 0.143, 573.64, 1.59, 1.59, 13.254, 0.53, 0.076, 0.74, "", "", 
  10., 5.302, "", "", "", "", 1486., 114451., 60.678, 0.788, 1278., 0.678, 
  0.002, 426., "tests performed", "", "", "", "", "", "", "", "", "", 61.11, 
  1.886202*^6, 31.212, 43.9, 19.754, 14.136, 25063.846, 0.7, 350.06, 4.91, 
  25.6, 51., "", 5.57, 75.29, 0.866}, {"LVA", "Europe", "Latvia", 
  "2020-06-05", 1085., 3., 3., 25., 0., 0.143, 575.23, 1.59, 1.59, 13.254, 
  0., 0.076, 0.73, "", "", 10., 5.302, "", "", "", "", 1010., 115461., 
  61.213, 0.535, 1219., 0.646, 0.002, 406.3, "tests performed", "", "", "", 
  "", "", "", "", "", "", 61.11, 1.886202*^6, 31.212, 43.9, 19.754, 14.136, 
  25063.846, 0.7, 350.06, 4.91, 25.6, 51., "", 5.57, 75.29, 0.866}, 
 {"LVA", "Europe", "Latvia", "2020-06-06", 1086., 1., 3., 25., 0., 0.143, 
  575.76, 0.53, 1.59, 13.254, 0., 0.076, 0.72, "", "", 11., 5.832, "", "", 
  "", "", 1074., 116535., 61.783, 0.569, 1194., 0.633, 0.003, 398., 
  "tests performed", "", "", "", "", "", "", "", "", "", 61.11, 1.886202*^6, 
  31.212, 43.9, 19.754, 14.136, 25063.846, 0.7, 350.06, 4.91, 25.6, 51., "", 
  5.57, 75.29, 0.866}, {"LVA", "Europe", "Latvia", "2020-06-07", 1088., 2., 
  3.143, 25., 0., 0.143, 576.821, 1.06, 1.666, 13.254, 0., 0.076, 0.73, "", 
  "", 11., 5.832, 1.977, 1.048, 2.966, 1.573, 1125., 117660., 62.379, 0.596, 
  1227., 0.651, 0.003, 390.4, "tests performed", "", "", "", "", "", "", "", 
  "", "", 61.11, 1.886202*^6, 31.212, 43.9, 19.754, 14.136, 25063.846, 0.7, 
  350.06, 4.91, 25.6, 51., "", 5.57, 75.29, 0.866}, 
 {"LVA", "Europe", "Latvia", "2020-06-08", 1088., 0., 3.143, 26., 1., 0.286, 
  576.821, 0., 1.666, 13.784, 0.53, 0.151, 0.73, "", "", 11., 5.832, "", "", 
  "", "", 662., 118322., 62.73, 0.351, 1228., 0.651, 0.003, 390.7, 
  "tests performed", "", "", "", "", "", "", "", "", "", 61.11, 1.886202*^6, 
  31.212, 43.9, 19.754, 14.136, 25063.846, 0.7, 350.06, 4.91, 25.6, 51., "", 
  5.57, 75.29, 0.866}, {"LVA", "Europe", "Latvia", "2020-06-09", 1089., 1., 
  2.571, 26., 0., 0.286, 577.351, 0.53, 1.363, 13.784, 0., 0.151, 0.73, "", 
  "", 12., 6.362, "", "", "", "", 1730., 120052., 63.647, 0.917, 1235., 
  0.655, 0.002, 480.4, "tests performed", "", "", "", "", "", "", "", "", "", 
  61.11, 1.886202*^6, 31.212, 43.9, 19.754, 14.136, 25063.846, 0.7, 350.06, 
  4.91, 25.6, 51., "", 5.57, 75.29, 0.866}, {"LVA", "Europe", "Latvia", 
  "2020-06-10", 1092., 3., 1.857, 26., 0., 0.286, 578.941, 1.59, 0.985, 
  13.784, 0., 0.151, 0.74, "", "", 11., 5.832, "", "", "", "", 1731., 
  121783., 64.565, 0.918, 1260., 0.668, 0.001, 678.5, "tests performed", "", 
  "", "", "", "", "", "", "", "", 50., 1.886202*^6, 31.212, 43.9, 19.754, 
  14.136, 25063.846, 0.7, 350.06, 4.91, 25.6, 51., "", 5.57, 75.29, 0.866}, 
 {"LVA", "Europe", "Latvia", "2020-06-11", 1094., 2., 1.714, 26., 0., 0.143, 
  580.002, 1.06, 0.909, 13.784, 0., 0.076, 0.75, "", "", 11., 5.832, "", "", 
  "", "", 1581., 123364., 65.403, 0.838, 1273., 0.675, 0.001, 742.7, 
  "tests performed", "", "", "", "", "", "", "", "", "", 50., 1.886202*^6, 
  31.212, 43.9, 19.754, 14.136, 25063.846, 0.7, 350.06, 4.91, 25.6, 51., "", 
  5.57, 75.29, 0.866}, {"LVA", "Europe", "Latvia", "2020-06-12", 1096., 2., 
  1.571, 27., 1., 0.286, 581.062, 1.06, 0.833, 14.314, 0.53, 0.151, 0.76, "", 
  "", 10., 5.302, "", "", "", "", 1298., 124662., 66.092, 0.688, 1314., 
  0.697, 0.001, 836.4, "tests performed", "", "", "", "", "", "", "", "", "", 
  50., 1.886202*^6, 31.212, 43.9, 19.754, 14.136, 25063.846, 0.7, 350.06, 
  4.91, 25.6, 51., "", 5.57, 75.29, 0.866}, {"LVA", "Europe", "Latvia", 
  "2020-06-13", 1097., 1., 1.571, 28., 1., 0.429, 581.592, 0.53, 0.833, 
  14.845, 0.53, 0.227, 0.78, "", "", 7., 3.711, "", "", "", "", 1392., 
  126054., 66.83, 0.738, 1360., 0.721, 0.001, 865.7, "tests performed", "", 
  "", "", "", "", "", "", "", "", 50., 1.886202*^6, 31.212, 43.9, 19.754, 
  14.136, 25063.846, 0.7, 350.06, 4.91, 25.6, 51., "", 5.57, 75.29, 0.866}, 
 {"LVA", "Europe", "Latvia", "2020-06-14", 1097., 0., 1.286, 28., 0., 0.429, 
  581.592, 0., 0.682, 14.845, 0., 0.227, 0.8, "", "", 7., 3.711, 0.989, 
  0.524, 2.966, 1.573, 1396., 127450., 67.57, 0.74, 1399., 0.742, 0.001, 
  1087.9, "tests performed", "", "", "", "", "", "", "", "", "", 50., 
  1.886202*^6, 31.212, 43.9, 19.754, 14.136, 25063.846, 0.7, 350.06, 4.91, 
  25.6, 51., "", 5.57, 75.29, 0.866}, {"LVA", "Europe", "Latvia", 
  "2020-06-15", 1097., 0., 1.286, 28., 0., 0.286, 581.592, 0., 0.682, 14.845, 
  0., 0.151, 0.83, "", "", 7., 3.711, "", "", "", "", 695., 128145., 67.938, 
  0.368, 1403., 0.744, 0.001, 1091., "tests performed", "", "", "", "", "", 
  "", "", "", "", 50., 1.886202*^6, 31.212, 43.9, 19.754, 14.136, 25063.846, 
  0.7, 350.06, 4.91, 25.6, 51., "", 5.57, 75.29, 0.866}, 
 {"LVA", "Europe", "Latvia", "2020-06-16", 1098., 1., 1.286, 28., 0., 0.286, 
  582.122, 0.53, 0.682, 14.845, 0., 0.151, 0.86, "", "", 8., 4.241, "", "", 
  "", "", 1691., 129836., 68.835, 0.897, 1398., 0.741, 0.001, 1087.1, 
  "tests performed", "", "", "", "", "", "", "", "", "", 50., 1.886202*^6, 
  31.212, 43.9, 19.754, 14.136, 25063.846, 0.7, 350.06, 4.91, 25.6, 51., "", 
  5.57, 75.29, 0.866}, {"LVA", "Europe", "Latvia", "2020-06-17", 1104., 6., 
  1.714, 30., 2., 0.571, 585.303, 3.181, 0.909, 15.905, 1.06, 0.303, 0.9, "", 
  "", 6., 3.181, "", "", "", "", 1810., 131646., 69.794, 0.96, 1409., 0.747, 
  0.001, 822.1, "tests performed", "", "", "", "", "", "", "", "", "", 50., 
  1.886202*^6, 31.212, 43.9, 19.754, 14.136, 25063.846, 0.7, 350.06, 4.91, 
  25.6, 51., "", 5.57, 75.29, 0.866}, {"LVA", "Europe", "Latvia", 
  "2020-06-18", 1108., 4., 2., 30., 0., 0.571, 587.424, 2.121, 1.06, 15.905, 
  0., 0.303, 0.89, "", "", 6., 3.181, "", "", "", "", 1911., 133557., 70.807, 
  1.013, 1456., 0.772, 0.001, 728., "tests performed", "", "", "", "", "", 
  "", "", "", "", 50., 1.886202*^6, 31.212, 43.9, 19.754, 14.136, 25063.846, 
  0.7, 350.06, 4.91, 25.6, 51., "", 5.57, 75.29, 0.866}, 
 {"LVA", "Europe", "Latvia", "2020-06-19", 1110., 2., 2., 30., 0., 0.429, 
  588.484, 1.06, 1.06, 15.905, 0., 0.227, 0.88, "", "", 7., 3.711, "", "", 
  "", "", 1324., 134881., 71.509, 0.702, 1460., 0.774, 0.001, 730., 
  "tests performed", "", "", "", "", "", "", "", "", "", 50., 1.886202*^6, 
  31.212, 43.9, 19.754, 14.136, 25063.846, 0.7, 350.06, 4.91, 25.6, 51., "", 
  5.57, 75.29, 0.866}, {"LVA", "Europe", "Latvia", "2020-06-20", 1111., 1., 
  2., 30., 0., 0.286, 589.014, 0.53, 1.06, 15.905, 0., 0.151, 0.87, "", "", 
  9., 4.771, "", "", "", "", 1686., 136567., 72.403, 0.894, 1502., 0.796, 
  0.001, 751., "tests performed", "", "", "", "", "", "", "", "", "", 50., 
  1.886202*^6, 31.212, 43.9, 19.754, 14.136, 25063.846, 0.7, 350.06, 4.91, 
  25.6, 51., "", 5.57, 75.29, 0.866}, {"LVA", "Europe", "Latvia", 
  "2020-06-21", 1111., 0., 2., 30., 0., 0.286, 589.014, 0., 1.06, 15.905, 0., 
  0.151, 0.86, "", "", 9., 4.771, "", "", 3.955, 2.097, 1294., 137861., 
  73.089, 0.686, 1487., 0.788, 0.001, 743.5, "tests performed", "", "", "", 
  "", "", "", "", "", "", 50., 1.886202*^6, 31.212, 43.9, 19.754, 14.136, 
  25063.846, 0.7, 350.06, 4.91, 25.6, 51., "", 5.57, 75.29, 0.866}, 
 {"LVA", "Europe", "Latvia", "2020-06-22", 1111., 0., 2., 30., 0., 0.286, 
  589.014, 0., 1.06, 15.905, 0., 0.151, 0.87, "", "", 9., 4.771, "", "", "", 
  "", 1163., 139024., 73.706, 0.617, 1554., 0.824, 0.001, 777., 
  "tests performed", "", "", "", "", "", "", "", "", "", 50., 1.886202*^6, 
  31.212, 43.9, 19.754, 14.136, 25063.846, 0.7, 350.06, 4.91, 25.6, 51., "", 
  5.57, 75.29, 0.866}, {"LVA", "Europe", "Latvia", "2020-06-23", 1111., 0., 
  1.857, 30., 0., 0.286, 589.014, 0., 0.985, 15.905, 0., 0.151, 0.88, "", "", 
  9., 4.771, "", "", "", "", 1413., 140437., 74.455, 0.749, 1514., 0.803, 
  0.001, 815.3, "tests performed", "", "", "", "", "", "", "", "", "", 50., 
  1.886202*^6, 31.212, 43.9, 19.754, 14.136, 25063.846, 0.7, 350.06, 4.91, 
  25.6, 51., "", 5.57, 75.29, 0.866}, {"LVA", "Europe", "Latvia", 
  "2020-06-24", 1111., 0., 1., 30., 0., 0., 589.014, 0., 0.53, 15.905, 0., 
  0., 0.9, "", "", 8., 4.241, "", "", "", "", 1276., 141713., 75.131, 0.676, 
  1438., 0.762, 0.001, 1438., "tests performed", "", "", "", "", "", "", "", 
  "", "", 50., 1.886202*^6, 31.212, 43.9, 19.754, 14.136, 25063.846, 0.7, 
  350.06, 4.91, 25.6, 51., "", 5.57, 75.29, 0.866}, 
 {"LVA", "Europe", "Latvia", "2020-06-25", 1111., 0., 0.429, 30., 0., 0., 
  589.014, 0., 0.227, 15.905, 0., 0., 0.95, "", "", 8., 4.241, "", "", "", 
  "", 1081., 142794., 75.705, 0.573, 1320., 0.7, 0., 3076.9, 
  "tests performed", "", "", "", "", "", "", "", "", "", 50., 1.886202*^6, 
  31.212, 43.9, 19.754, 14.136, 25063.846, 0.7, 350.06, 4.91, 25.6, 51., "", 
  5.57, 75.29, 0.866}, {"LVA", "Europe", "Latvia", "2020-06-26", 1112., 1., 
  0.286, 30., 0., 0., 589.544, 0.53, 0.151, 15.905, 0., 0., 1.01, "", "", 8., 
  4.241, "", "", "", "", 2292., 145086., 76.92, 1.215, 1458., 0.773, 0., 
  5097.9, "tests performed", "", "", "", "", "", "", "", "", "", 50., 
  1.886202*^6, 31.212, 43.9, 19.754, 14.136, 25063.846, 0.7, 350.06, 4.91, 
  25.6, 51., "", 5.57, 75.29, 0.866}, {"LVA", "Europe", "Latvia", 
  "2020-06-27", 1115., 3., 0.571, 30., 0., 0., 591.135, 1.59, 0.303, 15.905, 
  0., 0., 1.08, "", "", 7., 3.711, "", "", "", "", 1788., 146874., 77.868, 
  0.948, 1472., 0.78, 0., 2577.9, "tests performed", "", "", "", "", "", "", 
  "", "", "", 50., 1.886202*^6, 31.212, 43.9, 19.754, 14.136, 25063.846, 0.7, 
  350.06, 4.91, 25.6, 51., "", 5.57, 75.29, 0.866}, 
 {"LVA", "Europe", "Latvia", "2020-06-28", 1116., 1., 0.714, 30., 0., 0., 
  591.665, 0.53, 0.379, 15.905, 0., 0., 1.11, "", "", 7., 3.711, "", "", 
  1.977, 1.048, 1042., 147916., 78.42, 0.552, 1436., 0.761, 0., 2011.2, 
  "tests performed", "", "", "", "", "", "", "", "", "", 50., 1.886202*^6, 
  31.212, 43.9, 19.754, 14.136, 25063.846, 0.7, 350.06, 4.91, 25.6, 51., "", 
  5.57, 75.29, 0.866}, {"LVA", "Europe", "Latvia", "2020-06-29", 1117., 1., 
  0.857, 30., 0., 0., 592.195, 0.53, 0.454, 15.905, 0., 0., 1.15, "", "", 7., 
  3.711, "", "", "", "", 861., 148777., 78.876, 0.456, 1393., 0.739, 0.001, 
  1625.4, "tests performed", "", "", "", "", "", "", "", "", "", 50., 
  1.886202*^6, 31.212, 43.9, 19.754, 14.136, 25063.846, 0.7, 350.06, 4.91, 
  25.6, 51., "", 5.57, 75.29, 0.866}, {"LVA", "Europe", "Latvia", 
  "2020-06-30", 1118., 1., 1., 30., 0., 0., 592.725, 0.53, 0.53, 15.905, 0., 
  0., 1.19, "", "", 7., 3.711, "", "", "", "", 2060., 150837., 79.969, 1.092, 
  1486., 0.788, 0.001, 1486., "tests performed", "", "", "", "", "", "", "", 
  "", "", 50., 1.886202*^6, 31.212, 43.9, 19.754, 14.136, 25063.846, 0.7, 
  350.06, 4.91, 25.6, 51., "", 5.57, 75.29, 0.866}, 
 {"LVA", "Europe", "Latvia", "2020-07-01", 1121., 3., 1.429, 30., 0., 0., 
  594.316, 1.59, 0.757, 15.905, 0., 0., 1.22, "", "", 5., 2.651, "", "", "", 
  "", 1941., 152778., 80.998, 1.029, 1581., 0.838, 0.001, 1106.4, 
  "tests performed", "", "", "", "", "", "", "", "", "", 50., 1.886202*^6, 
  31.212, 43.9, 19.754, 14.136, 25063.846, 0.7, 350.06, 4.91, 25.6, 51., "", 
  5.57, 75.29, 0.866}, {"LVA", "Europe", "Latvia", "2020-07-02", 1122., 1., 
  1.571, 30., 0., 0., 594.846, 0.53, 0.833, 15.905, 0., 0., 1.25, "", "", 4., 
  2.121, "", "", "", "", 1716., 154494., 81.907, 0.91, 1671., 0.886, 0.001, 
  1063.7, "tests performed", "", "", "", "", "", "", "", "", "", 50., 
  1.886202*^6, 31.212, 43.9, 19.754, 14.136, 25063.846, 0.7, 350.06, 4.91, 
  25.6, 51., "", 5.57, 75.29, 0.866}, {"LVA", "Europe", "Latvia", 
  "2020-07-03", 1122., 0., 1.429, 30., 0., 0., 594.846, 0., 0.757, 15.905, 
  0., 0., 1.29, "", "", 4., 2.121, "", "", "", "", 1105., 155599., 82.493, 
  0.586, 1502., 0.796, 0.001, 1051.1, "tests performed", "", "", "", "", "", 
  "", "", "", "", 50., 1.886202*^6, 31.212, 43.9, 19.754, 14.136, 25063.846, 
  0.7, 350.06, 4.91, 25.6, 51., "", 5.57, 75.29, 0.866}, 
 {"LVA", "Europe", "Latvia", "2020-07-04", 1123., 1., 1.143, 30., 0., 0., 
  595.376, 0.53, 0.606, 15.905, 0., 0., 1.36, "", "", 5., 2.651, "", "", "", 
  "", 1185., 156784., 83.122, 0.628, 1416., 0.751, 0.001, 1238.8, 
  "tests performed", "", "", "", "", "", "", "", "", "", 50., 1.886202*^6, 
  31.212, 43.9, 19.754, 14.136, 25063.846, 0.7, 350.06, 4.91, 25.6, 51., "", 
  5.57, 75.29, 0.866}, {"LVA", "Europe", "Latvia", "2020-07-05", 1124., 1., 
  1.143, 30., 0., 0., 595.906, 0.53, 0.606, 15.905, 0., 0., 1.43, "", "", 5., 
  2.651, "", "", 0.989, 0.524, 1042., 157826., 83.674, 0.552, 1416., 0.751, 
  0.001, 1238.8, "tests performed", "", "", "", "", "", "", "", "", "", 50., 
  1.886202*^6, 31.212, 43.9, 19.754, 14.136, 25063.846, 0.7, 350.06, 4.91, 
  25.6, 51., "", 5.57, 75.29, 0.866}, {"LVA", "Europe", "Latvia", 
  "2020-07-06", 1127., 3., 1.429, 30., 0., 0., 597.497, 1.59, 0.757, 15.905, 
  0., 0., 1.51, "", "", 5., 2.651, "", "", "", "", 692., 158518., 84.041, 
  0.367, 1392., 0.738, 0.001, 974.1, "tests performed", "", "", "", "", "", 
  "", "", "", "", 50., 1.886202*^6, 31.212, 43.9, 19.754, 14.136, 25063.846, 
  0.7, 350.06, 4.91, 25.6, 51., "", 5.57, 75.29, 0.866}, 
 {"LVA", "Europe", "Latvia", "2020-07-07", 1134., 7., 2.286, 30., 0., 0., 
  601.208, 3.711, 1.212, 15.905, 0., 0., 1.56, "", "", 5., 2.651, "", "", "", 
  "", 1763., 160281., 84.976, 0.935, 1349., 0.715, 0.002, 590.1, 
  "tests performed", "", "", "", "", "", "", "", "", "", 50., 1.886202*^6, 
  31.212, 43.9, 19.754, 14.136, 25063.846, 0.7, 350.06, 4.91, 25.6, 51., "", 
  5.57, 75.29, 0.866}, {"LVA", "Europe", "Latvia", "2020-07-08", 1141., 7., 
  2.857, 30., 0., 0., 604.919, 3.711, 1.515, 15.905, 0., 0., 1.56, "", "", 
  5., 2.651, "", "", "", "", 1773., 162054., 85.916, 0.94, 1325., 0.702, 
  0.002, 463.8, "tests performed", "", "", "", "", "", "", "", "", "", 50., 
  1.886202*^6, 31.212, 43.9, 19.754, 14.136, 25063.846, 0.7, 350.06, 4.91, 
  25.6, 51., "", 5.57, 75.29, 0.866}, {"LVA", "Europe", "Latvia", 
  "2020-07-09", 1154., 13., 4.571, 30., 0., 0., 611.811, 6.892, 2.424, 
  15.905, 0., 0., 1.54, "", "", 4., 2.121, "", "", "", "", 1715., 163769., 
  86.825, 0.909, 1325., 0.702, 0.003, 289.9, "tests performed", "", "", "", 
  "", "", "", "", "", "", 50., 1.886202*^6, 31.212, 43.9, 19.754, 14.136, 
  25063.846, 0.7, 350.06, 4.91, 25.6, 51., "", 5.57, 75.29, 0.866}, 
 {"LVA", "Europe", "Latvia", "2020-07-10", 1165., 11., 6.143, 30., 0., 0., 
  617.643, 5.832, 3.257, 15.905, 0., 0., 1.48, "", "", 3., 1.59, "", "", "", 
  "", 1841., 165610., 87.801, 0.976, 1430., 0.758, 0.004, 232.8, 
  "tests performed", "", "", "", "", "", "", "", "", "", 50., 1.886202*^6, 
  31.212, 43.9, 19.754, 14.136, 25063.846, 0.7, 350.06, 4.91, 25.6, 51., "", 
  5.57, 75.29, 0.866}, {"LVA", "Europe", "Latvia", "2020-07-11", 1173., 8., 
  7.143, 30., 0., 0., 621.885, 4.241, 3.787, 15.905, 0., 0., 1.4, "", "", 3., 
  1.59, "", "", "", "", 1870., 167480., 88.792, 0.991, 1528., 0.81, 0.005, 
  213.9, "tests performed", "", "", "", "", "", "", "", "", "", 50., 
  1.886202*^6, 31.212, 43.9, 19.754, 14.136, 25063.846, 0.7, 350.06, 4.91, 
  25.6, 51., "", 5.57, 75.29, 0.866}, {"LVA", "Europe", "Latvia", 
  "2020-07-12", 1173., 0., 7., 30., 0., 0., 621.885, 0., 3.711, 15.905, 0., 
  0., 1.33, "", "", 3., 1.59, "", "", 0.989, 0.524, 1467., 168947., 89.57, 
  0.778, 1589., 0.842, 0.004, 227., "tests performed", "", "", "", "", "", 
  "", "", "", "", 50., 1.886202*^6, 31.212, 43.9, 19.754, 14.136, 25063.846, 
  0.7, 350.06, 4.91, 25.6, 51., "", 5.57, 75.29, 0.866}, 
 {"LVA", "Europe", "Latvia", "2020-07-13", 1174., 1., 6.714, 31., 1., 0.143, 
  622.415, 0.53, 3.56, 16.435, 0.53, 0.076, 1.27, "", "", 4., 2.121, "", "", 
  "", "", 996., 169943., 90.098, 0.528, 1632., 0.865, 0.004, 243.1, 
  "tests performed", "", "", "", "", "", "", "", "", "", 50., 1.886202*^6, 
  31.212, 43.9, 19.754, 14.136, 25063.846, 0.7, 350.06, 4.91, 25.6, 51., "", 
  5.57, 75.29, 0.866}, {"LVA", "Europe", "Latvia", "2020-07-14", 1174., 0., 
  5.714, 31., 0., 0.143, 622.415, 0., 3.03, 16.435, 0., 0.076, 1.22, "", "", 
  3., 1.59, "", "", "", "", 2135., 172078., 91.23, 1.132, 1685., 0.893, 
  0.003, 294.9, "tests performed", "", "", "", "", "", "", "", "", "", 50., 
  1.886202*^6, 31.212, 43.9, 19.754, 14.136, 25063.846, 0.7, 350.06, 4.91, 
  25.6, 51., "", 5.57, 75.29, 0.866}, {"LVA", "Europe", "Latvia", 
  "2020-07-15", 1178., 4., 5.286, 31., 0., 0.143, 624.535, 2.121, 2.802, 
  16.435, 0., 0.076, 1.19, "", "", 3., 1.59, "", "", "", "", 1979., 174057., 
  92.279, 1.049, 1715., 0.909, 0.003, 324.4, "tests performed", "", "", "", 
  "", "", "", "", "", "", 50., 1.886202*^6, 31.212, 43.9, 19.754, 14.136, 
  25063.846, 0.7, 350.06, 4.91, 25.6, 51., "", 5.57, 75.29, 0.866}, 
 {"LVA", "Europe", "Latvia", "2020-07-16", 1179., 1., 3.571, 31., 0., 0.143, 
  625.066, 0.53, 1.893, 16.435, 0., 0.076, 1.17, "", "", 3., 1.59, "", "", 
  "", "", 1639., 175696., 93.148, 0.869, 1704., 0.903, 0.002, 477.2, 
  "tests performed", "", "", "", "", "", "", "", "", "", 50., 1.886202*^6, 
  31.212, 43.9, 19.754, 14.136, 25063.846, 0.7, 350.06, 4.91, 25.6, 51., "", 
  5.57, 75.29, 0.866}, {"LVA", "Europe", "Latvia", "2020-07-17", 1185., 6., 
  2.857, 31., 0., 0.143, 628.247, 3.181, 1.515, 16.435, 0., 0.076, 1.17, "", 
  "", 2., 1.06, "", "", "", "", 2189., 177885., 94.309, 1.161, 1754., 0.93, 
  0.002, 613.9, "tests performed", "", "", "", "", "", "", "", "", "", 50., 
  1.886202*^6, 31.212, 43.9, 19.754, 14.136, 25063.846, 0.7, 350.06, 4.91, 
  25.6, 51., "", 5.57, 75.29, 0.866}, {"LVA", "Europe", "Latvia", 
  "2020-07-18", 1189., 4., 2.286, 31., 0., 0.143, 630.367, 2.121, 1.212, 
  16.435, 0., 0.076, 1.15, "", "", 3., 1.59, "", "", "", "", 1751., 179636., 
  95.237, 0.928, 1737., 0.921, 0.001, 759.8, "tests performed", "", "", "", 
  "", "", "", "", "", "", 50., 1.886202*^6, 31.212, 43.9, 19.754, 14.136, 
  25063.846, 0.7, 350.06, 4.91, 25.6, 51., "", 5.57, 75.29, 0.866}, 
 {"LVA", "Europe", "Latvia", "2020-07-19", 1192., 3., 2.714, 31., 0., 0.143, 
  631.958, 1.59, 1.439, 16.435, 0., 0.076, 1.14, "", "", 3., 1.59, "", "", 
  0.989, 0.524, 1292., 180928., 95.922, 0.685, 1712., 0.908, 0.002, 630.8, 
  "tests performed", "", "", "", "", "", "", "", "", "", 50., 1.886202*^6, 
  31.212, 43.9, 19.754, 14.136, 25063.846, 0.7, 350.06, 4.91, 25.6, 51., "", 
  5.57, 75.29, 0.866}, {"LVA", "Europe", "Latvia", "2020-07-20", 1192., 0., 
  2.571, 31., 0., 0., 631.958, 0., 1.363, 16.435, 0., 0., 1.13, "", "", 3., 
  1.59, "", "", "", "", 1297., 182225., 96.609, 0.688, 1755., 0.93, 0.001, 
  682.6, "tests performed", "", "", "", "", "", "", "", "", "", 50., 
  1.886202*^6, 31.212, 43.9, 19.754, 14.136, 25063.846, 0.7, 350.06, 4.91, 
  25.6, 51., "", 5.57, 75.29, 0.866}, {"LVA", "Europe", "Latvia", 
  "2020-07-21", 1193., 1., 2.714, 31., 0., 0., 632.488, 0.53, 1.439, 16.435, 
  0., 0., 1.14, "", "", 2., 1.06, "", "", "", "", 1385., 183610., 97.344, 
  0.734, 1647., 0.873, 0.002, 606.9, "tests performed", "", "", "", "", "", 
  "", "", "", "", 50., 1.886202*^6, 31.212, 43.9, 19.754, 14.136, 25063.846, 
  0.7, 350.06, 4.91, 25.6, 51., "", 5.57, 75.29, 0.866}, 
 {"LVA", "Europe", "Latvia", "2020-07-22", 1197., 4., 2.714, 31., 0., 0., 
  634.609, 2.121, 1.439, 16.435, 0., 0., 1.15, "", "", 2., 1.06, "", "", "", 
  "", 1613., 185223., 98.199, 0.855, 1595., 0.846, 0.002, 587.7, 
  "tests performed", "", "", "", "", "", "", "", "", "", 50., 1.886202*^6, 
  31.212, 43.9, 19.754, 14.136, 25063.846, 0.7, 350.06, 4.91, 25.6, 51., "", 
  5.57, 75.29, 0.866}, {"LVA", "Europe", "Latvia", "2020-07-23", 1203., 6., 
  3.429, 31., 0., 0., 637.79, 3.181, 1.818, 16.435, 0., 0., 1.16, "", "", 2., 
  1.06, "", "", "", "", 1752., 186975., 99.128, 0.929, 1611., 0.854, 0.002, 
  469.8, "tests performed", "", "", "", "", "", "", "", "", "", 50., 
  1.886202*^6, 31.212, 43.9, 19.754, 14.136, 25063.846, 0.7, 350.06, 4.91, 
  25.6, 51., "", 5.57, 75.29, 0.866}, {"LVA", "Europe", "Latvia", 
  "2020-07-24", 1205., 2., 2.857, 31., 0., 0., 638.85, 1.06, 1.515, 16.435, 
  0., 0., 1.17, "", "", 3., 1.59, "", "", "", "", 1510., 188485., 99.928, 
  0.801, 1514., 0.803, 0.002, 529.9, "tests performed", "", "", "", "", "", 
  "", "", "", "", 50., 1.886202*^6, 31.212, 43.9, 19.754, 14.136, 25063.846, 
  0.7, 350.06, 4.91, 25.6, 51., "", 5.57, 75.29, 0.866}, 
 {"LVA", "Europe", "Latvia", "2020-07-25", 1206., 1., 2.429, 31., 0., 0., 
  639.38, 0.53, 1.288, 16.435, 0., 0., 1.18, "", "", 3., 1.59, "", "", "", 
  "", 1240., 189725., 100.586, 0.657, 1441., 0.764, 0.002, 593.2, 
  "tests performed", "", "", "", "", "", "", "", "", "", 50., 1.886202*^6, 
  31.212, 43.9, 19.754, 14.136, 25063.846, 0.7, 350.06, 4.91, 25.6, 51., "", 
  5.57, 75.29, 0.866}, {"LVA", "Europe", "Latvia", "2020-07-26", 1219., 13., 
  3.857, 31., 0., 0., 646.272, 6.892, 2.045, 16.435, 0., 0., 1.21, "", "", 
  2., 1.06, "", "", 0.989, 0.524, 1345., 191070., 101.299, 0.713, 1449., 
  0.768, 0.003, 375.7, "tests performed", "", "", "", "", "", "", "", "", "", 
  50., 1.886202*^6, 31.212, 43.9, 19.754, 14.136, 25063.846, 0.7, 350.06, 
  4.91, 25.6, 51., "", 5.57, 75.29, 0.866}, {"LVA", "Europe", "Latvia", 
  "2020-07-27", 1219., 0., 3.857, 31., 0., 0., 646.272, 0., 2.045, 16.435, 
  0., 0., 1.19, "", "", 2., 1.06, "", "", "", "", 801., 191871., 101.723, 
  0.425, 1378., 0.731, 0.003, 357.3, "tests performed", "", "", "", "", "", 
  "", "", "", "", 50., 1.886202*^6, 31.212, 43.9, 19.754, 14.136, 25063.846, 
  0.7, 350.06, 4.91, 25.6, 51., "", 5.57, 75.29, 0.866}, 
 {"LVA", "Europe", "Latvia", "2020-07-28", 1220., 1., 3.857, 31., 0., 0., 
  646.802, 0.53, 2.045, 16.435, 0., 0., 1.17, "", "", 2., 1.06, "", "", "", 
  "", 1574., 193445., 102.558, 0.834, 1405., 0.745, 0.003, 364.3, 
  "tests performed", "", "", "", "", "", "", "", "", "", 50., 1.886202*^6, 
  31.212, 43.9, 19.754, 14.136, 25063.846, 0.7, 350.06, 4.91, 25.6, 51., "", 
  5.57, 75.29, 0.866}, {"LVA", "Europe", "Latvia", "2020-07-29", 1224., 4., 
  3.857, 31., 0., 0., 648.923, 2.121, 2.045, 16.435, 0., 0., 1.17, "", "", 
  3., 1.59, "", "", "", "", 1886., 195331., 103.558, 1., 1444., 0.766, 0.003, 
  374.4, "tests performed", "", "", "", "", "", "", "", "", "", 50., 
  1.886202*^6, 31.212, 43.9, 19.754, 14.136, 25063.846, 0.7, 350.06, 4.91, 
  25.6, 51., "", 5.57, 75.29, 0.866}, {"LVA", "Europe", "Latvia", 
  "2020-07-30", 1228., 4., 3.571, 31., 0., 0., 651.044, 2.121, 1.893, 16.435, 
  0., 0., 1.18, "", "", 5., 2.651, "", "", "", "", 1704., 197035., 104.461, 
  0.903, 1437., 0.762, 0.002, 402.4, "tests performed", "", "", "", "", "", 
  "", "", "", "", 50., 1.886202*^6, 31.212, 43.9, 19.754, 14.136, 25063.846, 
  0.7, 350.06, 4.91, 25.6, 51., "", 5.57, 75.29, 0.866}, 
 {"LVA", "Europe", "Latvia", "2020-07-31", 1231., 3., 3.714, 32., 1., 0.143, 
  652.634, 1.59, 1.969, 16.965, 0.53, 0.076, 1.19, "", "", 4., 2.121, "", "", 
  "", "", 1473., 198508., 105.242, 0.781, 1432., 0.759, 0.003, 385.6, 
  "tests performed", "", "", "", "", "", "", "", "", "", 50., 1.886202*^6, 
  31.212, 43.9, 19.754, 14.136, 25063.846, 0.7, 350.06, 4.91, 25.6, 51., "", 
  5.57, 75.29, 0.866}, {"LVA", "Europe", "Latvia", "2020-08-01", 1238., 7., 
  4.571, 32., 0., 0.143, 656.345, 3.711, 2.424, 16.965, 0., 0.076, 1.2, "", 
  "", 4., 2.121, "", "", "", "", 1448., 199956., 106.01, 0.768, 1462., 0.775, 
  0.003, 319.8, "tests performed", "", "", "", "", "", "", "", "", "", 47.22, 
  1.886202*^6, 31.212, 43.9, 19.754, 14.136, 25063.846, 0.7, 350.06, 4.91, 
  25.6, 51., "", 5.57, 75.29, 0.866}, {"LVA", "Europe", "Latvia", 
  "2020-08-02", 1243., 5., 3.429, 32., 0., 0.143, 658.996, 2.651, 1.818, 
  16.965, 0., 0.076, 1.21, "", "", 4., 2.121, "", "", 1.977, 1.048, 1354., 
  201310., 106.728, 0.718, 1463., 0.776, 0.002, 426.7, "tests performed", "", 
  "", "", "", "", "", "", "", "", 47.22, 1.886202*^6, 31.212, 43.9, 19.754, 
  14.136, 25063.846, 0.7, 350.06, 4.91, 25.6, 51., "", 5.57, 75.29, 0.866}, 
 {"LVA", "Europe", "Latvia", "2020-08-03", 1246., 3., 3.857, 32., 0., 0.143, 
  660.587, 1.59, 2.045, 16.965, 0., 0.076, 1.21, "", "", 6., 3.181, "", "", 
  "", "", 687., 201997., 107.092, 0.364, 1447., 0.767, 0.003, 375.2, 
  "tests performed", "", "", "", "", "", "", "", "", "", 47.22, 1.886202*^6, 
  31.212, 43.9, 19.754, 14.136, 25063.846, 0.7, 350.06, 4.91, 25.6, 51., "", 
  5.57, 75.29, 0.866}, {"LVA", "Europe", "Latvia", "2020-08-04", 1249., 3., 
  4.143, 32., 0., 0.143, 662.177, 1.59, 2.196, 16.965, 0., 0.076, 1.21, "", 
  "", 6., 3.181, "", "", "", "", 1871., 203868., 108.084, 0.992, 1489., 
  0.789, 0.003, 359.4, "tests performed", "", "", "", "", "", "", "", "", "", 
  47.22, 1.886202*^6, 31.212, 43.9, 19.754, 14.136, 25063.846, 0.7, 350.06, 
  4.91, 25.6, 51., "", 5.57, 75.29, 0.866}, {"LVA", "Europe", "Latvia", 
  "2020-08-05", 1257., 8., 4.714, 32., 0., 0.143, 666.419, 4.241, 2.499, 
  16.965, 0., 0.076, 1.21, "", "", 6., 3.181, "", "", "", "", 2212., 206080., 
  109.257, 1.173, 1536., 0.814, 0.003, 325.8, "tests performed", "", "", "", 
  "", "", "", "", "", "", 47.22, 1.886202*^6, 31.212, 43.9, 19.754, 14.136, 
  25063.846, 0.7, 350.06, 4.91, 25.6, 51., "", 5.57, 75.29, 0.866}, 
 {"LVA", "Europe", "Latvia", "2020-08-06", 1275., 18., 6.714, 32., 0., 0.143, 
  675.962, 9.543, 3.56, 16.965, 0., 0.076, 1.21, "", "", 6., 3.181, "", "", 
  "", "", 1829., 207909., 110.226, 0.97, 1553., 0.823, 0.004, 231.3, 
  "tests performed", "", "", "", "", "", "", "", "", "", 47.22, 1.886202*^6, 
  31.212, 43.9, 19.754, 14.136, 25063.846, 0.7, 350.06, 4.91, 25.6, 51., "", 
  5.57, 75.29, 0.866}, {"LVA", "Europe", "Latvia", "2020-08-07", 1281., 6., 
  7.143, 32., 0., 0., 679.143, 3.181, 3.787, 16.965, 0., 0., 1.17, "", "", 
  5., 2.651, "", "", "", "", 2137., 210046., 111.359, 1.133, 1648., 0.874, 
  0.004, 230.7, "tests performed", "", "", "", "", "", "", "", "", "", 47.22, 
  1.886202*^6, 31.212, 43.9, 19.754, 14.136, 25063.846, 0.7, 350.06, 4.91, 
  25.6, 51., "", 5.57, 75.29, 0.866}, {"LVA", "Europe", "Latvia", 
  "2020-08-08", 1288., 7., 7.143, 32., 0., 0., 682.854, 3.711, 3.787, 16.965, 
  0., 0., 1.13, "", "", 7., 3.711, "", "", "", "", 1891., 211937., 112.362, 
  1.003, 1712., 0.908, 0.004, 239.7, "tests performed", "", "", "", "", "", 
  "", "", "", "", 47.22, 1.886202*^6, 31.212, 43.9, 19.754, 14.136, 
  25063.846, 0.7, 350.06, 4.91, 25.6, 51., "", 5.57, 75.29, 0.866}, 
 {"LVA", "Europe", "Latvia", "2020-08-09", 1290., 2., 6.714, 32., 0., 0., 
  683.914, 1.06, 3.56, 16.965, 0., 0., 1.09, "", "", 7., 3.711, "", "", 
  4.944, 2.621, 1597., 213534., 113.208, 0.847, 1746., 0.926, 0.004, 260.1, 
  "tests performed", "", "", "", "", "", "", "", "", "", 47.22, 1.886202*^6, 
  31.212, 43.9, 19.754, 14.136, 25063.846, 0.7, 350.06, 4.91, 25.6, 51., "", 
  5.57, 75.29, 0.866}, {"LVA", "Europe", "Latvia", "2020-08-10", 1290., 0., 
  6.286, 32., 0., 0., 683.914, 0., 3.332, 16.965, 0., 0., 1.07, "", "", 8., 
  4.241, "", "", "", "", 668., 214202., 113.563, 0.354, 1744., 0.925, 0.004, 
  277.4, "tests performed", "", "", "", "", "", "", "", "", "", 47.22, 
  1.886202*^6, 31.212, 43.9, 19.754, 14.136, 25063.846, 0.7, 350.06, 4.91, 
  25.6, 51., "", 5.57, 75.29, 0.866}, {"LVA", "Europe", "Latvia", 
  "2020-08-11", 1293., 3., 6.286, 32., 0., 0., 685.505, 1.59, 3.332, 16.965, 
  0., 0., 1.05, "", "", 6., 3.181, "", "", "", "", 2328., 216530., 114.797, 
  1.234, 1809., 0.959, 0.003, 287.8, "tests performed", "", "", "", "", "", 
  "", "", "", "", 47.22, 1.886202*^6, 31.212, 43.9, 19.754, 14.136, 
  25063.846, 0.7, 350.06, 4.91, 25.6, 51., "", 5.57, 75.29, 0.866}, 
 {"LVA", "Europe", "Latvia", "2020-08-12", 1303., 10., 6.571, 32., 0., 0., 
  690.806, 5.302, 3.484, 16.965, 0., 0., 1.03, "", "", 6., 3.181, "", "", "", 
  "", 2226., 218756., 115.977, 1.18, 1811., 0.96, 0.004, 275.6, 
  "tests performed", "", "", "", "", "", "", "", "", "", 47.22, 1.886202*^6, 
  31.212, 43.9, 19.754, 14.136, 25063.846, 0.7, 350.06, 4.91, 25.6, 51., "", 
  5.57, 75.29, 0.866}, {"LVA", "Europe", "Latvia", "2020-08-13", 1307., 4., 
  4.571, 32., 0., 0., 692.927, 2.121, 2.424, 16.965, 0., 0., 1.01, "", "", 
  3., 1.59, "", "", "", "", 2071., 220827., 117.075, 1.098, 1845., 0.978, 
  0.002, 403.6, "tests performed", "", "", "", "", "", "", "", "", "", 47.22, 
  1.886202*^6, 31.212, 43.9, 19.754, 14.136, 25063.846, 0.7, 350.06, 4.91, 
  25.6, 51., "", 5.57, 75.29, 0.866}, {"LVA", "Europe", "Latvia", 
  "2020-08-14", 1308., 1., 3.857, 32., 0., 0., 693.457, 0.53, 2.045, 16.965, 
  0., 0., 0.99, "", "", 3., 1.59, "", "", "", "", 1704., 222531., 117.978, 
  0.903, 1784., 0.946, 0.002, 462.5, "tests performed", "", "", "", "", "", 
  "", "", "", "", 47.22, 1.886202*^6, 31.212, 43.9, 19.754, 14.136, 
  25063.846, 0.7, 350.06, 4.91, 25.6, 51., "", 5.57, 75.29, 0.866}, 
 {"LVA", "Europe", "Latvia", "2020-08-15", 1315., 7., 3.857, 32., 0., 0., 
  697.168, 3.711, 2.045, 16.965, 0., 0., 0.99, "", "", 4., 2.121, "", "", "", 
  "", 1881., 224412., 118.976, 0.997, 1782., 0.945, 0.002, 462., 
  "tests performed", "", "", "", "", "", "", "", "", "", 47.22, 1.886202*^6, 
  31.212, 43.9, 19.754, 14.136, 25063.846, 0.7, 350.06, 4.91, 25.6, 51., "", 
  5.57, 75.29, 0.866}, {"LVA", "Europe", "Latvia", "2020-08-16", 1322., 7., 
  4.571, 32., 0., 0., 700.879, 3.711, 2.424, 16.965, 0., 0., 0.98, "", "", 
  4., 2.121, "", "", 1.977, 1.048, 1224., 225636., 119.625, 0.649, 1729., 
  0.917, 0.003, 378.3, "tests performed", "", "", "", "", "", "", "", "", "", 
  47.22, 1.886202*^6, 31.212, 43.9, 19.754, 14.136, 25063.846, 0.7, 350.06, 
  4.91, 25.6, 51., "", 5.57, 75.29, 0.866}, {"LVA", "Europe", "Latvia", 
  "2020-08-17", 1323., 1., 4.714, 32., 0., 0., 701.409, 0.53, 2.499, 16.965, 
  0., 0., 0.96, "", "", 5., 2.651, "", "", "", "", 888., 226524., 120.095, 
  0.471, 1760., 0.933, 0.003, 373.4, "tests performed", "", "", "", "", "", 
  "", "", "", "", 41.67, 1.886202*^6, 31.212, 43.9, 19.754, 14.136, 
  25063.846, 0.7, 350.06, 4.91, 25.6, 51., "", 5.57, 75.29, 0.866}, 
 {"LVA", "Europe", "Latvia", "2020-08-18", 1323., 0., 4.286, 33., 1., 0.143, 
  701.409, 0., 2.272, 17.495, 0.53, 0.076, 0.94, "", "", 5., 2.651, "", "", 
  "", "", 2234., 228758., 121.28, 1.184, 1747., 0.926, 0.002, 407.6, 
  "tests performed", "", "", "", "", "", "", "", "", "", 41.67, 1.886202*^6, 
  31.212, 43.9, 19.754, 14.136, 25063.846, 0.7, 350.06, 4.91, 25.6, 51., "", 
  5.57, 75.29, 0.866}, {"LVA", "Europe", "Latvia", "2020-08-19", 1326., 3., 
  3.286, 33., 0., 0.143, 703., 1.59, 1.742, 17.495, 0., 0.076, 0.94, "", "", 
  4., 2.121, "", "", "", "", 2163., 230921., 122.426, 1.147, 1738., 0.921, 
  0.002, 528.9, "tests performed", "", "", "", "", "", "", "", "", "", 41.67, 
  1.886202*^6, 31.212, 43.9, 19.754, 14.136, 25063.846, 0.7, 350.06, 4.91, 
  25.6, 51., "", 5.57, 75.29, 0.866}, {"LVA", "Europe", "Latvia", 
  "2020-08-20", 1327., 1., 2.857, 33., 0., 0.143, 703.53, 0.53, 1.515, 
  17.495, 0., 0.076, 0.94, "", "", 2., 1.06, "", "", "", "", 1997., 232918., 
  123.485, 1.059, 1727., 0.916, 0.002, 604.5, "tests performed", "", "", "", 
  "", "", "", "", "", "", 41.67, 1.886202*^6, 31.212, 43.9, 19.754, 14.136, 
  25063.846, 0.7, 350.06, 4.91, 25.6, 51., "", 5.57, 75.29, 0.866}, 
 {"LVA", "Europe", "Latvia", "2020-08-21", 1330., 3., 3.143, 33., 0., 0.143, 
  705.121, 1.59, 1.666, 17.495, 0., 0.076, 0.96, "", "", 3., 1.59, "", "", 
  "", "", 1602., 234520., 124.335, 0.849, 1713., 0.908, 0.002, 545., 
  "tests performed", "", "", "", "", "", "", "", "", "", 41.67, 1.886202*^6, 
  31.212, 43.9, 19.754, 14.136, 25063.846, 0.7, 350.06, 4.91, 25.6, 51., "", 
  5.57, 75.29, 0.866}, {"LVA", "Europe", "Latvia", "2020-08-22", 1333., 3., 
  2.571, 33., 0., 0.143, 706.711, 1.59, 1.363, 17.495, 0., 0.076, 0.98, "", 
  "", 3., 1.59, "", "", "", "", 1777., 236297., 125.277, 0.942, 1698., 0.9, 
  0.002, 660.4, "tests performed", "", "", "", "", "", "", "", "", "", 41.67, 
  1.886202*^6, 31.212, 43.9, 19.754, 14.136, 25063.846, 0.7, 350.06, 4.91, 
  25.6, 51., "", 5.57, 75.29, 0.866}, {"LVA", "Europe", "Latvia", 
  "2020-08-23", 1337., 4., 2.143, 33., 0., 0.143, 708.832, 2.121, 1.136, 
  17.495, 0., 0.076, 1., "", "", 4., 2.121, "", "", 4.944, 2.621, 1180., 
  237477., 125.902, 0.626, 1692., 0.897, 0.001, 789.5, "tests performed", "", 
  "", "", "", "", "", "", "", "", 41.67, 1.886202*^6, 31.212, 43.9, 19.754, 
  14.136, 25063.846, 0.7, 350.06, 4.91, 25.6, 51., "", 5.57, 75.29, 0.866}, 
 {"LVA", "Europe", "Latvia", "2020-08-24", 1337., 0., 2., 33., 0., 0.143, 
  708.832, 0., 1.06, 17.495, 0., 0.076, 1.02, "", "", 5., 2.651, "", "", "", 
  "", 926., 238403., 126.393, 0.491, 1697., 0.9, 0.001, 848.5, 
  "tests performed", "", "", "", "", "", "", "", "", "", 41.67, 1.886202*^6, 
  31.212, 43.9, 19.754, 14.136, 25063.846, 0.7, 350.06, 4.91, 25.6, 51., "", 
  5.57, 75.29, 0.866}, {"LVA", "Europe", "Latvia", "2020-08-25", 1342., 5., 
  2.714, 33., 0., 0., 711.483, 2.651, 1.439, 17.495, 0., 0., 1.04, "", "", 
  4., 2.121, "", "", "", "", 2130., 240533., 127.522, 1.129, 1682., 0.892, 
  0.002, 619.7, "tests performed", "", "", "", "", "", "", "", "", "", 41.67, 
  1.886202*^6, 31.212, 43.9, 19.754, 14.136, 25063.846, 0.7, 350.06, 4.91, 
  25.6, 51., "", 5.57, 75.29, 0.866}, {"LVA", "Europe", "Latvia", 
  "2020-08-26", 1360., 18., 4.857, 33., 0., 0., 721.026, 9.543, 2.575, 
  17.495, 0., 0., 1.05, "", "", 3., 1.59, "", "", "", "", 2290., 242823., 
  128.736, 1.214, 1700., 0.901, 0.003, 350., "tests performed", "", "", "", 
  "", "", "", "", "", "", 41.67, 1.886202*^6, 31.212, 43.9, 19.754, 14.136, 
  25063.846, 0.7, 350.06, 4.91, 25.6, 51., "", 5.57, 75.29, 0.866}, 
 {"LVA", "Europe", "Latvia", "2020-08-27", 1366., 6., 5.571, 34., 1., 0.143, 
  724.207, 3.181, 2.954, 18.026, 0.53, 0.076, 1.07, "", "", 3., 1.59, "", "", 
  "", "", 2004., 244827., 129.799, 1.062, 1701., 0.902, 0.003, 305.3, 
  "tests performed", "", "", "", "", "", "", "", "", "", 41.67, 1.886202*^6, 
  31.212, 43.9, 19.754, 14.136, 25063.846, 0.7, 350.06, 4.91, 25.6, 51., "", 
  5.57, 75.29, 0.866}, {"LVA", "Europe", "Latvia", "2020-08-28", 1375., 9., 
  6.429, 34., 0., 0.143, 728.978, 4.771, 3.408, 18.026, 0., 0.076, 1.08, "", 
  "", 3., 1.59, "", "", "", "", 2040., 246867., 130.88, 1.082, 1764., 0.935, 
  0.004, 274.4, "tests performed", "", "", "", "", "", "", "", "", "", 41.67, 
  1.886202*^6, 31.212, 43.9, 19.754, 14.136, 25063.846, 0.7, 350.06, 4.91, 
  25.6, 51., "", 5.57, 75.29, 0.866}, {"LVA", "Europe", "Latvia", 
  "2020-08-29", 1381., 6., 6.857, 34., 0., 0.143, 732.159, 3.181, 3.635, 
  18.026, 0., 0.076, 1.08, "", "", 3., 1.59, "", "", "", "", 2065., 248932., 
  131.975, 1.095, 1805., 0.957, 0.004, 263.2, "tests performed", "", "", "", 
  "", "", "", "", "", "", 41.67, 1.886202*^6, 31.212, 43.9, 19.754, 14.136, 
  25063.846, 0.7, 350.06, 4.91, 25.6, 51., "", 5.57, 75.29, 0.866}, 
 {"LVA", "Europe", "Latvia", "2020-08-30", 1393., 12., 8., 34., 0., 0.143, 
  738.521, 6.362, 4.241, 18.026, 0., 0.076, 1.09, "", "", 3., 1.59, "", "", 
  3.955, 2.097, 1777., 250709., 132.917, 0.942, 1890., 1.002, 0.004, 236.2, 
  "tests performed", "", "", "", "", "", "", "", "", "", 41.67, 1.886202*^6, 
  31.212, 43.9, 19.754, 14.136, 25063.846, 0.7, 350.06, 4.91, 25.6, 51., "", 
  5.57, 75.29, 0.866}, {"LVA", "Europe", "Latvia", "2020-08-31", 1396., 3., 
  8.429, 34., 0., 0.143, 740.112, 1.59, 4.469, 18.026, 0., 0.076, 1.09, "", 
  "", 4., 2.121, "", "", "", "", 1008., 251717., 133.452, 0.534, 1902., 
  1.008, 0.004, 225.6, "tests performed", "", "", "", "", "", "", "", "", "", 
  41.67, 1.886202*^6, 31.212, 43.9, 19.754, 14.136, 25063.846, 0.7, 350.06, 
  4.91, 25.6, 51., "", 5.57, 75.29, 0.866}, {"LVA", "Europe", "Latvia", 
  "2020-09-01", 1404., 8., 8.857, 34., 0., 0.143, 744.353, 4.241, 4.696, 
  18.026, 0., 0.076, 1.08, "", "", 4., 2.121, "", "", "", "", 2101., 253818., 
  134.566, 1.114, 1898., 1.006, 0.005, 214.3, "tests performed", "", "", "", 
  "", "", "", "", "", "", 41.67, 1.886202*^6, 31.212, 43.9, 19.754, 14.136, 
  25063.846, 0.7, 350.06, 4.91, 25.6, 51., "", 5.57, 75.29, 0.866}, 
 {"LVA", "Europe", "Latvia", "2020-09-02", 1406., 2., 6.571, 34., 0., 0.143, 
  745.413, 1.06, 3.484, 18.026, 0., 0.076, 1.07, "", "", 4., 2.121, "", "", 
  "", "", 2532., 256350., 135.908, 1.342, 1932., 1.024, 0.003, 294., 
  "tests performed", "", "", "", "", "", "", "", "", "", 41.67, 1.886202*^6, 
  31.212, 43.9, 19.754, 14.136, 25063.846, 0.7, 350.06, 4.91, 25.6, 51., "", 
  5.57, 75.29, 0.866}, {"LVA", "Europe", "Latvia", "2020-09-03", 1410., 4., 
  6.286, 34., 0., 0., 747.534, 2.121, 3.332, 18.026, 0., 0., 1.08, "", "", 
  5., 2.651, "", "", "", "", 2445., 258795., 137.204, 1.296, 1995., 1.058, 
  0.003, 317.4, "tests performed", "", "", "", "", "", "", "", "", "", 41.67, 
  1.886202*^6, 31.212, 43.9, 19.754, 14.136, 25063.846, 0.7, 350.06, 4.91, 
  25.6, 51., "", 5.57, 75.29, 0.866}, {"LVA", "Europe", "Latvia", 
  "2020-09-04", 1416., 6., 5.857, 35., 1., 0.143, 750.715, 3.181, 3.105, 
  18.556, 0.53, 0.076, 1.09, "", "", 6., 3.181, "", "", "", "", 1903., 
  260698., 138.213, 1.009, 1976., 1.048, 0.003, 337.4, "tests performed", "", 
  "", "", "", "", "", "", "", "", 41.67, 1.886202*^6, 31.212, 43.9, 19.754, 
  14.136, 25063.846, 0.7, 350.06, 4.91, 25.6, 51., "", 5.57, 75.29, 0.866}, 
 {"LVA", "Europe", "Latvia", "2020-09-05", 1425., 9., 6.286, 35., 0., 0.143, 
  755.486, 4.771, 3.332, 18.556, 0., 0.076, 1.11, "", "", 7., 3.711, "", "", 
  "", "", 1964., 262662., 139.254, 1.041, 1961., 1.04, 0.003, 312., 
  "tests performed", "", "", "", "", "", "", "", "", "", 41.67, 1.886202*^6, 
  31.212, 43.9, 19.754, 14.136, 25063.846, 0.7, 350.06, 4.91, 25.6, 51., "", 
  5.57, 75.29, 0.866}, {"LVA", "Europe", "Latvia", "2020-09-06", 1428., 3., 
  5., 35., 0., 0.143, 757.077, 1.59, 2.651, 18.556, 0., 0.076, 1.12, "", "", 
  7., 3.711, "", "", 4.944, 2.621, 1596., 264258., 140.101, 0.846, 1936., 
  1.026, 0.003, 387.2, "tests performed", "", "", "", "", "", "", "", "", "", 
  41.67, 1.886202*^6, 31.212, 43.9, 19.754, 14.136, 25063.846, 0.7, 350.06, 
  4.91, 25.6, 51., "", 5.57, 75.29, 0.866}, {"LVA", "Europe", "Latvia", 
  "2020-09-07", 1429., 1., 4.714, 35., 0., 0.143, 757.607, 0.53, 2.499, 
  18.556, 0., 0.076, 1.14, "", "", 9., 4.771, "", "", "", "", 1047., 265305., 
  140.656, 0.555, 1941., 1.029, 0.002, 411.8, "tests performed", "", "", "", 
  "", "", "", "", "", "", 41.67, 1.886202*^6, 31.212, 43.9, 19.754, 14.136, 
  25063.846, 0.7, 350.06, 4.91, 25.6, 51., "", 5.57, 75.29, 0.866}, 
 {"LVA", "Europe", "Latvia", "2020-09-08", 1432., 3., 4., 35., 0., 0.143, 
  759.198, 1.59, 2.121, 18.556, 0., 0.076, 1.16, "", "", 9., 4.771, "", "", 
  "", "", 2395., 267700., 141.925, 1.27, 1983., 1.051, 0.002, 495.7, 
  "tests performed", "", "", "", "", "", "", "", "", "", 41.67, 1.886202*^6, 
  31.212, 43.9, 19.754, 14.136, 25063.846, 0.7, 350.06, 4.91, 25.6, 51., "", 
  5.57, 75.29, 0.866}, {"LVA", "Europe", "Latvia", "2020-09-09", 1443., 11., 
  5.286, 35., 0., 0.143, 765.029, 5.832, 2.802, 18.556, 0., 0.076, 1.2, "", 
  "", 9., 4.771, "", "", "", "", 2397., 270097., 143.196, 1.271, 1964., 
  1.041, 0.003, 371.5, "tests performed", "", "", "", "", "", "", "", "", "", 
  41.67, 1.886202*^6, 31.212, 43.9, 19.754, 14.136, 25063.846, 0.7, 350.06, 
  4.91, 25.6, 51., "", 5.57, 75.29, 0.866}, {"LVA", "Europe", "Latvia", 
  "2020-09-10", 1448., 5., 5.429, 35., 0., 0.143, 767.68, 2.651, 2.878, 
  18.556, 0., 0.076, 1.21, "", "", 9., 4.771, "", "", "", "", 2284., 272381., 
  144.407, 1.211, 1941., 1.029, 0.003, 357.5, "tests performed", "", "", "", 
  "", "", "", "", "", "", 41.67, 1.886202*^6, 31.212, 43.9, 19.754, 14.136, 
  25063.846, 0.7, 350.06, 4.91, 25.6, 51., "", 5.57, 75.29, 0.866}, 
 {"LVA", "Europe", "Latvia", "2020-09-11", 1459., 11., 6.143, 35., 0., 0., 
  773.512, 5.832, 3.257, 18.556, 0., 0., 1.24, "", "", 10., 5.302, "", "", 
  "", "", 2445., 274826., 145.703, 1.296, 2018., 1.07, 0.003, 328.5, 
  "tests performed", "", "", "", "", "", "", "", "", "", 41.67, 1.886202*^6, 
  31.212, 43.9, 19.754, 14.136, 25063.846, 0.7, 350.06, 4.91, 25.6, 51., "", 
  5.57, 75.29, 0.866}, {"LVA", "Europe", "Latvia", "2020-09-12", 1464., 5., 
  5.571, 35., 0., 0., 776.163, 2.651, 2.954, 18.556, 0., 0., 1.26, "", "", 
  9., 4.771, "", "", "", "", 2258., 277084., 146.9, 1.197, 2060., 1.092, 
  0.003, 369.8, "tests performed", "", "", "", "", "", "", "", "", "", 41.67, 
  1.886202*^6, 31.212, 43.9, 19.754, 14.136, 25063.846, 0.7, 350.06, 4.91, 
  25.6, 51., "", 5.57, 75.29, 0.866}, {"LVA", "Europe", "Latvia", 
  "2020-09-13", 1474., 10., 6.571, 35., 0., 0., 781.465, 5.302, 3.484, 
  18.556, 0., 0., 1.29, "", "", 10., 5.302, "", "", 5.932, 3.145, 1583., 
  278667., 147.74, 0.839, 2058., 1.091, 0.003, 313.2, "tests performed", "", 
  "", "", "", "", "", "", "", "", 41.67, 1.886202*^6, 31.212, 43.9, 19.754, 
  14.136, 25063.846, 0.7, 350.06, 4.91, 25.6, 51., "", 5.57, 75.29, 0.866}, 
 {"LVA", "Europe", "Latvia", "2020-09-14", 1477., 3., 6.857, 35., 0., 0., 
  783.055, 1.59, 3.635, 18.556, 0., 0., 1.31, "", "", 11., 5.832, "", "", "", 
  "", 1451., 280118., 148.509, 0.769, 2116., 1.122, 0.003, 308.6, 
  "tests performed", "", "", "", "", "", "", "", "", "", 41.67, 1.886202*^6, 
  31.212, 43.9, 19.754, 14.136, 25063.846, 0.7, 350.06, 4.91, 25.6, 51., "", 
  5.57, 75.29, 0.866}, {"LVA", "Europe", "Latvia", "2020-09-15", 1482., 5., 
  7.143, 35., 0., 0., 785.706, 2.651, 3.787, 18.556, 0., 0., 1.33, "", "", 
  10., 5.302, "", "", "", "", 2717., 282835., 149.949, 1.44, 2162., 1.146, 
  0.003, 302.7, "tests performed", "", "", "", "", "", "", "", "", "", 41.67, 
  1.886202*^6, 31.212, 43.9, 19.754, 14.136, 25063.846, 0.7, 350.06, 4.91, 
  25.6, 51., "", 5.57, 75.29, 0.866}, {"LVA", "Europe", "Latvia", 
  "2020-09-16", 1486., 4., 6.143, 35., 0., 0., 787.827, 2.121, 3.257, 18.556, 
  0., 0., 1.36, "", "", 7., 3.711, "", "", "", "", 3041., 285876., 151.562, 
  1.612, 2254., 1.195, 0.003, 366.9, "tests performed", "", "", "", "", "", 
  "", "", "", "", 41.67, 1.886202*^6, 31.212, 43.9, 19.754, 14.136, 
  25063.846, 0.7, 350.06, 4.91, 25.6, 51., "", 5.57, 75.29, 0.866}, 
 {"LVA", "Europe", "Latvia", "2020-09-17", 1494., 8., 6.571, 36., 1., 0.143, 
  792.068, 4.241, 3.484, 19.086, 0.53, 0.076, 1.4, "", "", 7., 3.711, "", "", 
  "", "", 2767., 288643., 153.029, 1.467, 2323., 1.232, 0.003, 353.5, 
  "tests performed", "", "", "", "", "", "", "", "", "", 41.67, 1.886202*^6, 
  31.212, 43.9, 19.754, 14.136, 25063.846, 0.7, 350.06, 4.91, 25.6, 51., "", 
  5.57, 75.29, 0.866}, {"LVA", "Europe", "Latvia", "2020-09-18", 1498., 4., 
  5.571, 36., 0., 0.143, 794.189, 2.121, 2.954, 19.086, 0., 0.076, 1.45, "", 
  "", 7., 3.711, "", "", "", "", 2264., 290907., 154.229, 1.2, 2297., 1.218, 
  0.002, 412.3, "tests performed", "", "", "", "", "", "", "", "", "", 41.67, 
  1.886202*^6, 31.212, 43.9, 19.754, 14.136, 25063.846, 0.7, 350.06, 4.91, 
  25.6, 51., "", 5.57, 75.29, 0.866}, {"LVA", "Europe", "Latvia", 
  "2020-09-19", 1515., 17., 7.286, 36., 0., 0.143, 803.201, 9.013, 3.863, 
  19.086, 0., 0.076, 1.51, "", "", 8., 4.241, "", "", "", "", 2402., 293309., 
  155.502, 1.273, 2318., 1.229, 0.003, 318.1, "tests performed", "", "", "", 
  "", "", "", "", "", "", 41.67, 1.886202*^6, 31.212, 43.9, 19.754, 14.136, 
  25063.846, 0.7, 350.06, 4.91, 25.6, 51., "", 5.57, 75.29, 0.866}, 
 {"LVA", "Europe", "Latvia", "2020-09-20", 1525., 10., 7.286, 36., 0., 0.143, 
  808.503, 5.302, 3.863, 19.086, 0., 0.076, 1.56, "", "", 12., 6.362, "", "", 
  6.921, 3.669, 1933., 295242., 156.527, 1.025, 2368., 1.255, 0.003, 325., 
  "tests performed", "", "", "", "", "", "", "", "", "", 41.67, 1.886202*^6, 
  31.212, 43.9, 19.754, 14.136, 25063.846, 0.7, 350.06, 4.91, 25.6, 51., "", 
  5.57, 75.29, 0.866}, {"LVA", "Europe", "Latvia", "2020-09-21", 1526., 1., 
  7., 36., 0., 0.143, 809.033, 0.53, 3.711, 19.086, 0., 0.076, 1.6, "", "", 
  12., 6.362, "", "", "", "", 1153., 296395., 157.139, 0.611, 2325., 1.233, 
  0.003, 332.1, "tests performed", "", "", "", "", "", "", "", "", "", 37.04, 
  1.886202*^6, 31.212, 43.9, 19.754, 14.136, 25063.846, 0.7, 350.06, 4.91, 
  25.6, 51., "", 5.57, 75.29, 0.866}, {"LVA", "Europe", "Latvia", 
  "2020-09-22", 1560., 34., 11.143, 36., 0., 0.143, 827.059, 18.026, 5.908, 
  19.086, 0., 0.076, 1.66, "", "", 10., 5.302, "", "", "", "", 2690., 
  299085., 158.565, 1.426, 2321., 1.231, 0.005, 208.3, "tests performed", "", 
  "", "", "", "", "", "", "", "", 37.04, 1.886202*^6, 31.212, 43.9, 19.754, 
  14.136, 25063.846, 0.7, 350.06, 4.91, 25.6, 51., "", 5.57, 75.29, 0.866}, 
 {"LVA", "Europe", "Latvia", "2020-09-23", 1572., 12., 12.286, 36., 0., 
  0.143, 833.421, 6.362, 6.513, 19.086, 0., 0.076, 1.67, "", "", 9., 4.771, 
  "", "", "", "", 2733., 301818., 160.014, 1.449, 2277., 1.207, 0.005, 185.3, 
  "tests performed", "", "", "", "", "", "", "", "", "", 37.04, 1.886202*^6, 
  31.212, 43.9, 19.754, 14.136, 25063.846, 0.7, 350.06, 4.91, 25.6, 51., "", 
  5.57, 75.29, 0.866}, {"LVA", "Europe", "Latvia", "2020-09-24", 1594., 22., 
  14.286, 36., 0., 0., 845.084, 11.664, 7.574, 19.086, 0., 0., 1.68, "", "", 
  7., 3.711, "", "", "", "", 2403., 304221., 161.288, 1.274, 2225., 1.18, 
  0.006, 155.7, "tests performed", "", "", "", "", "", "", "", "", "", 37.04, 
  1.886202*^6, 31.212, 43.9, 19.754, 14.136, 25063.846, 0.7, 350.06, 4.91, 
  25.6, 51., "", 5.57, 75.29, 0.866}, {"LVA", "Europe", "Latvia", 
  "2020-09-25", 1625., 31., 18.143, 36., 0., 0., 861.52, 16.435, 9.619, 
  19.086, 0., 0., 1.7, "", "", 9., 4.771, "", "", "", "", 2431., 306652., 
  162.576, 1.289, 2249., 1.192, 0.008, 124., "tests performed", "", "", "", 
  "", "", "", "", "", "", 37.04, 1.886202*^6, 31.212, 43.9, 19.754, 14.136, 
  25063.846, 0.7, 350.06, 4.91, 25.6, 51., "", 5.57, 75.29, 0.866}, 
 {"LVA", "Europe", "Latvia", "2020-09-26", 1654., 29., 19.857, 36., 0., 0., 
  876.894, 15.375, 10.528, 19.086, 0., 0., 1.71, "", "", 5., 2.651, "", "", 
  "", "", 2520., 309172., 163.912, 1.336, 2266., 1.201, 0.009, 114.1, 
  "tests performed", "", "", "", "", "", "", "", "", "", 37.04, 1.886202*^6, 
  31.212, 43.9, 19.754, 14.136, 25063.846, 0.7, 350.06, 4.91, 25.6, 51., "", 
  5.57, 75.29, 0.866}, {"LVA", "Europe", "Latvia", "2020-09-27", 1676., 22., 
  21.571, 36., 0., 0., 888.558, 11.664, 11.436, 19.086, 0., 0., 1.72, "", "", 
  7., 3.711, "", "", 5.932, 3.145, 1660., 310832., 164.793, 0.88, 2227., 
  1.181, 0.01, 103.2, "tests performed", "", "", "", "", "", "", "", "", "", 
  37.04, 1.886202*^6, 31.212, 43.9, 19.754, 14.136, 25063.846, 0.7, 350.06, 
  4.91, 25.6, 51., "", 5.57, 75.29, 0.866}, {"LVA", "Europe", "Latvia", 
  "2020-09-28", 1697., 21., 24.429, 36., 0., 0., 899.692, 11.133, 12.951, 
  19.086, 0., 0., 1.73, "", "", 11., 5.832, "", "", "", "", 1398., 312230., 
  165.534, 0.741, 2262., 1.199, 0.011, 92.6, "tests performed", "", "", "", 
  "", "", "", "", "", "", 37.04, 1.886202*^6, 31.212, 43.9, 19.754, 14.136, 
  25063.846, 0.7, 350.06, 4.91, 25.6, 51., "", 5.57, 75.29, 0.866}, 
 {"LVA", "Europe", "Latvia", "2020-09-29", 1729., 32., 24.143, 37., 1., 
  0.143, 916.657, 16.965, 12.8, 19.616, 0.53, 0.076, 1.74, "", "", 16., 
  8.483, "", "", "", "", 3517., 315747., 167.398, 1.865, 2380., 1.262, 0.01, 
  98.6, "tests performed", "", "", "", "", "", "", "", "", "", 37.04, 
  1.886202*^6, 31.212, 43.9, 19.754, 14.136, 25063.846, 0.7, 350.06, 4.91, 
  25.6, 51., "", 5.57, 75.29, 0.866}, {"LVA", "Europe", "Latvia", 
  "2020-09-30", 1824., 95., 36., 37., 0., 0.143, 967.023, 50.366, 19.086, 
  19.616, 0., 0.076, 1.76, "", "", 18., 9.543, "", "", "", "", 4271., 
  320018., 169.663, 2.264, 2600., 1.378, 0.014, 72.2, "tests performed", "", 
  "", "", "", "", "", "", "", "", 37.04, 1.886202*^6, 31.212, 43.9, 19.754, 
  14.136, 25063.846, 0.7, 350.06, 4.91, 25.6, 51., "", 5.57, 75.29, 0.866}, 
 {"LVA", "Europe", "Latvia", "2020-10-01", 1868., 44., 39.143, 37., 0., 
  0.143, 990.35, 23.327, 20.752, 19.616, 0., 0.076, 1.73, "", "", 19., 
  10.073, "", "", "", "", 4699., 324717., 172.154, 2.491, 2928., 1.552, 
  0.013, 74.8, "tests performed", "", "", "", "", "", "", "", "", "", 37.04, 
  1.886202*^6, 31.212, 43.9, 19.754, 14.136, 25063.846, 0.7, 350.06, 4.91, 
  25.6, 51., "", 5.57, 75.29, 0.866}, {"LVA", "Europe", "Latvia", 
  "2020-10-02", 1945., 77., 45.714, 38., 1., 0.286, 1031.173, 40.823, 24.236, 
  20.146, 0.53, 0.151, 1.71, "", "", 19., 10.073, "", "", "", "", 3914., 
  328631., 174.229, 2.075, 3140., 1.665, 0.015, 68.7, "tests performed", "", 
  "", "", "", "", "", "", "", "", 37.04, 1.886202*^6, 31.212, 43.9, 19.754, 
  14.136, 25063.846, 0.7, 350.06, 4.91, 25.6, 51., "", 5.57, 75.29, 0.866}, 
 {"LVA", "Europe", "Latvia", "2020-10-03", 2019., 74., 52.143, 38., 0., 
  0.286, 1070.405, 39.232, 27.644, 20.146, 0., 0.151, 1.68, "", "", 21., 
  11.133, "", "", "", "", 3654., 332285., 176.166, 1.937, 3302., 1.751, 
  0.016, 63.3, "tests performed", "", "", "", "", "", "", "", "", "", 28.7, 
  1.886202*^6, 31.212, 43.9, 19.754, 14.136, 25063.846, 0.7, 350.06, 4.91, 
  25.6, 51., "", 5.57, 75.29, 0.866}, {"LVA", "Europe", "Latvia", 
  "2020-10-04", 2086., 67., 58.571, 38., 0., 0.286, 1105.926, 35.521, 31.053, 
  20.146, 0., 0.151, 1.66, "", "", 23., 12.194, 3.955, 2.097, 25.707, 13.629, 
  2544., 334829., 177.515, 1.349, 3428., 1.817, 0.017, 58.5, 
  "tests performed", "", "", "", "", "", "", "", "", "", 28.7, 1.886202*^6, 
  31.212, 43.9, 19.754, 14.136, 25063.846, 0.7, 350.06, 4.91, 25.6, 51., "", 
  5.57, 75.29, 0.866}, {"LVA", "Europe", "Latvia", "2020-10-05", 2126., 40., 
  61.286, 39., 1., 0.429, 1127.133, 21.207, 32.492, 20.676, 0.53, 0.227, 
  1.63, "", "", 24., 12.724, "", "", "", "", 1748., 336577., 178.442, 0.927, 
  3478., 1.844, 0.018, 56.8, "tests performed", "", "", "", "", "", "", "", 
  "", "", 32.41, 1.886202*^6, 31.212, 43.9, 19.754, 14.136, 25063.846, 0.7, 
  350.06, 4.91, 25.6, 51., "", 5.57, 75.29, 0.866}, 
 {"LVA", "Europe", "Latvia", "2020-10-06", 2194., 68., 66.429, 40., 1., 
  0.429, 1163.184, 36.051, 35.218, 21.207, 0.53, 0.227, 1.6, "", "", 29., 
  15.375, "", "", "", "", 3818., 340395., 180.466, 2.024, 3521., 1.867, 
  0.019, 53., "tests performed", "", "", "", "", "", "", "", "", "", 32.41, 
  1.886202*^6, 31.212, 43.9, 19.754, 14.136, 25063.846, 0.7, 350.06, 4.91, 
  25.6, 51., "", 5.57, 75.29, 0.866}, {"LVA", "Europe", "Latvia", 
  "2020-10-07", 2261., 67., 62.429, 40., 0., 0.429, 1198.705, 35.521, 33.098, 
  21.207, 0., 0.227, 1.58, "", "", 29., 15.375, "", "", "", "", 4426., 
  344821., 182.812, 2.347, 3543., 1.878, 0.018, 56.8, "tests performed", "", 
  "", "", "", "", "", "", "", "", 32.41, 1.886202*^6, 31.212, 43.9, 19.754, 
  14.136, 25063.846, 0.7, 350.06, 4.91, 25.6, 51., "", 5.57, 75.29, 0.866}, 
 {"LVA", "Europe", "Latvia", "2020-10-08", 2370., 109., 71.714, 40., 0., 
  0.429, 1256.493, 57.788, 38.02, 21.207, 0., 0.227, 1.56, "", "", 37., 
  19.616, "", "", "", "", 4416., 349237., 185.154, 2.341, 3503., 1.857, 0.02, 
  48.8, "tests performed", "", "", "", "", "", "", "", "", "", 32.41, 
  1.886202*^6, 31.212, 43.9, 19.754, 14.136, 25063.846, 0.7, 350.06, 4.91, 
  25.6, 51., "", 5.57, 75.29, 0.866}, {"LVA", "Europe", "Latvia", 
  "2020-10-09", 2507., 137., 80.286, 40., 0., 0.286, 1329.126, 72.633, 
  42.565, 21.207, 0., 0.151, 1.55, "", "", 42., 22.267, "", "", "", "", 
  4551., 353788., 187.566, 2.413, 3594., 1.905, 0.022, 44.8, 
  "tests performed", "", "", "", "", "", "", "", "", "", 32.41, 1.886202*^6, 
  31.212, 43.9, 19.754, 14.136, 25063.846, 0.7, 350.06, 4.91, 25.6, 51., "", 
  5.57, 75.29, 0.866}, {"LVA", "Europe", "Latvia", "2020-10-10", 2596., 89., 
  82.429, 40., 0., 0.286, 1376.311, 47.185, 43.701, 21.207, 0., 0.151, 1.52, 
  "", "", 47., 24.918, "", "", "", "", 4710., 358498., 190.063, 2.497, 3745., 
  1.985, 0.022, 45.4, "tests performed", "", "", "", "", "", "", "", "", "", 
  32.41, 1.886202*^6, 31.212, 43.9, 19.754, 14.136, 25063.846, 0.7, 350.06, 
  4.91, 25.6, 51., "", 5.57, 75.29, 0.866}, {"LVA", "Europe", "Latvia", 
  "2020-10-11", 2670., 74., 83.429, 40., 0., 0.286, 1415.543, 39.232, 44.231, 
  21.207, 0., 0.151, 1.5, "", "", 56., 29.689, 2.966, 1.573, 48.448, 25.686, 
  3345., 361843., 191.837, 1.773, 3859., 2.046, 0.022, 46.3, 
  "tests performed", "", "", "", "", "", "", "", "", "", 32.41, 1.886202*^6, 
  31.212, 43.9, 19.754, 14.136, 25063.846, 0.7, 350.06, 4.91, 25.6, 51., "", 
  5.57, 75.29, 0.866}, {"LVA", "Europe", "Latvia", "2020-10-12", 2765., 95., 
  91.286, 40., 0., 0.143, 1465.909, 50.366, 48.397, 21.207, 0., 0.076, 1.48, 
  "", "", 59., 31.28, "", "", "", "", 2169., 364012., 192.987, 1.15, 3919., 
  2.078, 0.023, 42.9, "tests performed", "", "", "", "", "", "", "", "", "", 
  32.41, 1.886202*^6, 31.212, 43.9, 19.754, 14.136, 25063.846, 0.7, 350.06, 
  4.91, 25.6, 51., "", 5.57, 75.29, 0.866}, {"LVA", "Europe", "Latvia", 
  "2020-10-13", 2840., 75., 92.286, 41., 1., 0.143, 1505.671, 39.762, 48.927, 
  21.737, 0.53, 0.076, 1.46, "", "", 61., 32.34, "", "", "", "", 4433., 
  368445., 195.337, 2.35, 4007., 2.124, 0.023, 43.4, "tests performed", "", 
  "", "", "", "", "", "", "", "", 32.41, 1.886202*^6, 31.212, 43.9, 19.754, 
  14.136, 25063.846, 0.7, 350.06, 4.91, 25.6, 51., "", 5.57, 75.29, 0.866}, 
 {"LVA", "Europe", "Latvia", "2020-10-14", 2942., 102., 97.286, 41., 0., 
  0.143, 1559.748, 54.077, 51.578, 21.737, 0., 0.076, 1.44, "", "", 67., 
  35.521, "", "", "", "", 5078., 373523., 198.029, 2.692, 4100., 2.174, 
  0.024, 42.1, "tests performed", "", "", "", "", "", "", "", "", "", 29.63, 
  1.886202*^6, 31.212, 43.9, 19.754, 14.136, 25063.846, 0.7, 350.06, 4.91, 
  25.6, 51., "", 5.57, 75.29, 0.866}, {"LVA", "Europe", "Latvia", 
  "2020-10-15", 3056., 114., 98., 41., 0., 0.143, 1620.187, 60.439, 51.956, 
  21.737, 0., 0.076, 1.43, "", "", 61., 32.34, "", "", "", "", 4667., 
  378190., 200.503, 2.474, 4136., 2.193, 0.024, 42.2, "tests performed", "", 
  "", "", "", "", "", "", "", "", 33.33, 1.886202*^6, 31.212, 43.9, 19.754, 
  14.136, 25063.846, 0.7, 350.06, 4.91, 25.6, 51., "", 5.57, 75.29, 0.866}, 
 {"LVA", "Europe", "Latvia", "2020-10-16", 3204., 148., 99.571, 42., 1., 
  0.286, 1698.652, 78.465, 52.789, 22.267, 0.53, 0.151, 1.43, "", "", 54., 
  28.629, "", "", "", "", 4759., 382949., 203.027, 2.523, 4166., 2.209, 
  0.024, 41.8, "tests performed", "", "", "", "", "", "", "", "", "", 33.33, 
  1.886202*^6, 31.212, 43.9, 19.754, 14.136, 25063.846, 0.7, 350.06, 4.91, 
  25.6, 51., "", 5.57, 75.29, 0.866}, {"LVA", "Europe", "Latvia", 
  "2020-10-17", 3392., 188., 113.714, 43., 1., 0.429, 1798.323, 99.671, 
  60.287, 22.797, 0.53, 0.227, 1.42, "", "", 63., 33.4, "", "", "", "", 
  5332., 388281., 205.853, 2.827, 4255., 2.256, 0.027, 37.4, 
  "tests performed", "", "", "", "", "", "", "", "", "", 33.33, 1.886202*^6, 
  31.212, 43.9, 19.754, 14.136, 25063.846, 0.7, 350.06, 4.91, 25.6, 51., "", 
  5.57, 75.29, 0.866}, {"LVA", "Europe", "Latvia", "2020-10-18", 3450., 58., 
  111.429, 44., 1., 0.571, 1829.072, 30.75, 59.076, 23.327, 0.53, 0.303, 
  1.41, "", "", 66., 34.991, 5.932, 3.145, 51.415, 27.258, 2690., 390971., 
  207.279, 1.426, 4161., 2.206, 0.027, 37.3, "tests performed", "", "", "", 
  "", "", "", "", "", "", 33.33, 1.886202*^6, 31.212, 43.9, 19.754, 14.136, 
  25063.846, 0.7, 350.06, 4.91, 25.6, 51., "", 5.57, 75.29, 0.866}, 
 {"LVA", "Europe", "Latvia", "2020-10-19", 3494., 44., 104.143, 44., 0., 
  0.571, 1852.4, 23.327, 55.213, 23.327, 0., 0.303, 1.4, "", "", 74., 39.232, 
  "", "", "", "", 2215., 393186., 208.454, 1.174, 4168., 2.21, 0.025, 40., 
  "tests performed", "", "", "", "", "", "", "", "", "", 33.33, 1.886202*^6, 
  31.212, 43.9, 19.754, 14.136, 25063.846, 0.7, 350.06, 4.91, 25.6, 51., "", 
  5.57, 75.29, 0.866}, {"LVA", "Europe", "Latvia", "2020-10-20", 3609., 115., 
  109.857, 47., 3., 0.857, 1913.369, 60.969, 58.243, 24.918, 1.59, 0.454, 
  1.4, "", "", 79., 41.883, "", "", "", "", 4171., 397357., 210.665, 2.211, 
  4130., 2.19, 0.027, 37.6, "tests performed", "", "", "", "", "", "", "", 
  "", "", 33.33, 1.886202*^6, 31.212, 43.9, 19.754, 14.136, 25063.846, 0.7, 
  350.06, 4.91, 25.6, 51., "", 5.57, 75.29, 0.866}, 
 {"LVA", "Europe", "Latvia", "2020-10-21", 3797., 188., 122.143, 47., 0., 
  0.857, 2013.04, 99.671, 64.756, 24.918, 0., 0.454, 1.4, "", "", 75., 
  39.762, "", "", "", "", 5312., 402669., 213.481, 2.816, 4164., 2.208, 
  0.029, 34.1, "tests performed", "", "", "", "", "", "", "", "", "", 33.33, 
  1.886202*^6, 31.212, 43.9, 19.754, 14.136, 25063.846, 0.7, 350.06, 4.91, 
  25.6, 51., "", 5.57, 75.29, 0.866}, {"LVA", "Europe", "Latvia", 
  "2020-10-22", 3958., 161., 128.857, 49., 2., 1.143, 2098.397, 85.357, 
  68.316, 25.978, 1.06, 0.606, 1.4, "", "", 98., 51.956, "", "", "", "", 
  5510., 408179., 216.403, 2.921, 4284., 2.271, 0.03, 33.2, 
  "tests performed", "", "", "", "", "", "", "", "", "", 33.33, 1.886202*^6, 
  31.212, 43.9, 19.754, 14.136, 25063.846, 0.7, 350.06, 4.91, 25.6, 51., "", 
  5.57, 75.29, 0.866}, {"LVA", "Europe", "Latvia", "2020-10-23", 4208., 250., 
  143.429, 50., 1., 1.143, 2230.938, 132.541, 76.041, 26.508, 0.53, 0.606, 
  1.4, "", "", 103., 54.607, "", "", "", "", 5726., 413905., 219.438, 3.036, 
  4422., 2.344, 0.032, 30.8, "tests performed", "", "", "", "", "", "", "", 
  "", "", 33.33, 1.886202*^6, 31.212, 43.9, 19.754, 14.136, 25063.846, 0.7, 
  350.06, 4.91, 25.6, 51., "", 5.57, 75.29, 0.866}, 
 {"LVA", "Europe", "Latvia", "2020-10-24", 4467., 259., 153.571, 54., 4., 
  1.571, 2368.251, 137.313, 81.418, 28.629, 2.121, 0.833, 1.39, "", "", 119., 
  63.09, "", "", "", "", 5632., 419537., 222.424, 2.986, 4465., 2.367, 0.034, 
  29.1, "tests performed", "", "", "", "", "", "", "", "", "", 38.89, 
  1.886202*^6, 31.212, 43.9, 19.754, 14.136, 25063.846, 0.7, 350.06, 4.91, 
  25.6, 51., "", 5.57, 75.29, 0.866}, {"LVA", "Europe", "Latvia", 
  "2020-10-25", 4678., 211., 175.429, 56., 2., 1.714, 2480.116, 111.865, 
  93.006, 29.689, 1.06, 0.909, 1.38, "", "", 138., 73.163, 7.91, 4.194, 
  122.604, 65.001, 4458., 423995., 224.788, 2.363, 4718., 2.501, 0.037, 26.9, 
  "tests performed", "", "", "", "", "", "", "", "", "", 38.89, 1.886202*^6, 
  31.212, 43.9, 19.754, 14.136, 25063.846, 0.7, 350.06, 4.91, 25.6, 51., "", 
  5.57, 75.29, 0.866}, {"LVA", "Europe", "Latvia", "2020-10-26", 4757., 79., 
  180.429, 60., 4., 2.286, 2521.999, 41.883, 95.657, 31.81, 2.121, 1.212, 
  1.36, "", "", 151., 80.055, "", "", "", "", 2237., 426232., 225.974, 1.186, 
  4721., 2.503, 0.038, 26.2, "tests performed", "", "", "", "", "", "", "", 
  "", "", 42.59, 1.886202*^6, 31.212, 43.9, 19.754, 14.136, 25063.846, 0.7, 
  350.06, 4.91, 25.6, 51., "", 5.57, 75.29, 0.866}, 
 {"LVA", "Europe", "Latvia", "2020-10-27", 4893., 136., 183.429, 63., 3., 
  2.286, 2594.102, 72.103, 97.248, 33.4, 1.59, 1.212, 1.35, "", "", 162., 
  85.887, "", "", "", "", 5093., 431325., 228.674, 2.7, 4853., 2.573, 0.038, 
  26.5, "tests performed", "", "", "", "", "", "", "", "", "", 42.59, 
  1.886202*^6, 31.212, 43.9, 19.754, 14.136, 25063.846, 0.7, 350.06, 4.91, 
  25.6, 51., "", 5.57, 75.29, 0.866}, {"LVA", "Europe", "Latvia", 
  "2020-10-28", 5144., 251., 192.429, 63., 0., 2.286, 2727.173, 133.072, 
  102.019, 33.4, 0., 1.212, 1.34, "", "", 175., 92.779, "", "", "", "", 
  6015., 437340., 231.863, 3.189, 4953., 2.626, 0.039, 25.7, 
  "tests performed", "", "", "", "", "", "", "", "", "", 42.59, 1.886202*^6, 
  31.212, 43.9, 19.754, 14.136, 25063.846, 0.7, 350.06, 4.91, 25.6, 51., "", 
  5.57, 75.29, 0.866}, {"LVA", "Europe", "Latvia", "2020-10-29", 5395., 251., 
  205.286, 64., 1., 2.143, 2860.245, 133.072, 108.835, 33.931, 0.53, 1.136, 
  1.33, "", "", 189., 100.201, "", "", "", "", 5105., 442445., 234.569, 
  2.706, 4895., 2.595, 0.042, 23.8, "tests performed", "", "", "", "", "", 
  "", "", "", "", 42.59, 1.886202*^6, 31.212, 43.9, 19.754, 14.136, 
  25063.846, 0.7, 350.06, 4.91, 25.6, 51., "", 5.57, 75.29, 0.866}, 
 {"LVA", "Europe", "Latvia", "2020-10-30", 5679., 284., 210.143, 69., 5., 
  2.714, 3010.812, 150.567, 111.411, 36.581, 2.651, 1.439, 1.32, "", "", 
  185., 98.081, "", "", "", "", 5964., 448409., 237.731, 3.162, 4929., 2.613, 
  0.043, 23.5, "tests performed", "", "", "", "", "", "", "", "", "", 42.59, 
  1.886202*^6, 31.212, 43.9, 19.754, 14.136, 25063.846, 0.7, 350.06, 4.91, 
  25.6, 51., "", 5.57, 75.29, 0.866}, {"LVA", "Europe", "Latvia", 
  "2020-10-31", 5894., 215., 203.857, 71., 2., 2.429, 3124.798, 113.986, 
  108.078, 37.642, 1.06, 1.288, 1.32, "", "", 187., 99.141, "", "", "", "", 
  5844., 454253., 240.829, 3.098, 4959., 2.629, 0.041, 24.3, 
  "tests performed", "", "", "", "", "", "", "", "", "", 42.59, 1.886202*^6, 
  31.212, 43.9, 19.754, 14.136, 25063.846, 0.7, 350.06, 4.91, 25.6, 51., "", 
  5.57, 75.29, 0.866}, {"LVA", "Europe", "Latvia", "2020-11-01", 6136., 242., 
  208.286, 74., 3., 2.571, 3253.098, 128.3, 110.426, 39.232, 1.59, 1.363, 
  1.31, "", "", 208., 110.275, 18.786, 9.96, 193.794, 102.743, 3898., 
  458151., 242.896, 2.067, 4879., 2.587, 0.043, 23.4, "tests performed", "", 
  "", "", "", "", "", "", "", "", 42.59, 1.886202*^6, 31.212, 43.9, 19.754, 
  14.136, 25063.846, 0.7, 350.06, 4.91, 25.6, 51., "", 5.57, 75.29, 0.866}, 
 {"LVA", "Europe", "Latvia", "2020-11-02", 6268., 132., 215.857, 77., 3., 
  2.429, 3323.08, 69.982, 114.44, 40.823, 1.59, 1.288, 1.31, "", "", 222., 
  117.697, "", "", "", "", 2258., 460409., 244.093, 1.197, 4882., 2.588, 
  0.044, 22.6, "tests performed", "", "", "", "", "", "", "", "", "", 42.59, 
  1.886202*^6, 31.212, 43.9, 19.754, 14.136, 25063.846, 0.7, 350.06, 4.91, 
  25.6, 51., "", 5.57, 75.29, 0.866}, {"LVA", "Europe", "Latvia", 
  "2020-11-03", 6439., 171., 220.857, 79., 2., 2.286, 3413.738, 90.658, 
  117.091, 41.883, 1.06, 1.212, 1.3, "", "", 236., 125.119, "", "", "", "", 
  5235., 465644., 246.869, 2.775, 4903., 2.599, 0.045, 22.2, 
  "tests performed", "", "", "", "", "", "", "", "", "", 45.37, 1.886202*^6, 
  31.212, 43.9, 19.754, 14.136, 25063.846, 0.7, 350.06, 4.91, 25.6, 51., "", 
  5.57, 75.29, 0.866}, {"LVA", "Europe", "Latvia", "2020-11-04", 6752., 313., 
  229.714, 85., 6., 3.143, 3579.68, 165.942, 121.787, 45.064, 3.181, 1.666, 
  1.3, "", "", 228., 120.878, "", "", "", "", 7328., 472972., 250.754, 3.885, 
  5090., 2.699, 0.045, 22.2, "tests performed", "", "", "", "", "", "", "", 
  "", "", 45.37, 1.886202*^6, 31.212, 43.9, 19.754, 14.136, 25063.846, 0.7, 
  350.06, 4.91, 25.6, 51., "", 5.57, 75.29, 0.866}, 
 {"LVA", "Europe", "Latvia", "2020-11-05", 7119., 367., 246.286, 88., 3., 
  3.429, 3774.251, 194.571, 130.572, 46.655, 1.59, 1.818, 1.29, "", "", 234., 
  124.059, "", "", "", "", 7564., 480536., 254.764, 4.01, 5442., 2.885, 
  0.045, 22.1, "tests performed", "", "", "", "", "", "", "", "", "", 45.37, 
  1.886202*^6, 31.212, 43.9, 19.754, 14.136, 25063.846, 0.7, 350.06, 4.91, 
  25.6, 51., "", 5.57, 75.29, 0.866}, {"LVA", "Europe", "Latvia", 
  "2020-11-06", 7476., 357., 256.714, 95., 7., 3.714, 3963.52, 189.269, 
  136.101, 50.366, 3.711, 1.969, 1.29, "", "", 247., 130.951, "", "", "", "", 
  7018., 487554., 258.485, 3.721, 5592., 2.965, 0.046, 21.8, 
  "tests performed", "", "", "", "", "", "", "", "", "", 45.37, 1.886202*^6, 
  31.212, 43.9, 19.754, 14.136, 25063.846, 0.7, 350.06, 4.91, 25.6, 51., "", 
  5.57, 75.29, 0.866}, {"LVA", "Europe", "Latvia", "2020-11-07", 7880., 404., 
  283.714, 96., 1., 3.571, 4177.707, 214.187, 150.416, 50.896, 0.53, 1.893, 
  1.28, "", "", 230., 121.938, "", "", "", "", 6651., 494205., 262.011, 
  3.526, 5707., 3.026, 0.05, 20.1, "tests performed", "", "", "", "", "", "", 
  "", "", "", 45.37, 1.886202*^6, 31.212, 43.9, 19.754, 14.136, 25063.846, 
  0.7, 350.06, 4.91, 25.6, 51., "", 5.57, 75.29, 0.866}, 
 {"LVA", "Europe", "Latvia", "2020-11-08", 8095., 215., 279.857, 99., 3., 
  3.571, 4291.693, 113.986, 148.371, 52.486, 1.59, 1.893, 1.27, "", "", 251., 
  133.072, 21.752, 11.532, 214.557, 113.751, 3744., 497949., 263.996, 1.985, 
  5685., 3.014, 0.049, 20.3, "tests performed", "", "", "", "", "", "", "", 
  "", "", 45.37, 1.886202*^6, 31.212, 43.9, 19.754, 14.136, 25063.846, 0.7, 
  350.06, 4.91, 25.6, 51., "", 5.57, 75.29, 0.866}, 
 {"LVA", "Europe", "Latvia", "2020-11-09", 8187., 92., 274.143, 101., 2., 
  3.429, 4340.468, 48.775, 145.341, 53.547, 1.06, 1.818, 1.27, "", "", 301., 
  159.58, "", "", "", "", 2398., 500347., 265.267, 1.271, 5705., 3.025, 
  0.048, 20.8, "tests performed", "", "", "", "", "", "", "", "", "", 53.7, 
  1.886202*^6, 31.212, 43.9, 19.754, 14.136, 25063.846, 0.7, 350.06, 4.91, 
  25.6, 51., "", 5.57, 75.29, 0.866}, {"LVA", "Europe", "Latvia", 
  "2020-11-10", 8395., 208., 279.429, 103., 2., 3.429, 4450.743, 110.275, 
  148.144, 54.607, 1.06, 1.818, 1.26, "", "", 294., 155.869, "", "", "", "", 
  6731., 507078., 268.835, 3.569, 5919., 3.138, 0.047, 21.2, 
  "tests performed", "", "", "", "", "", "", "", "", "", 53.7, 1.886202*^6, 
  31.212, 43.9, 19.754, 14.136, 25063.846, 0.7, 350.06, 4.91, 25.6, 51., "", 
  5.57, 75.29, 0.866}, {"LVA", "Europe", "Latvia", "2020-11-11", 8848., 453., 
  299.429, 105., 2., 2.857, 4690.908, 240.165, 158.747, 55.667, 1.06, 1.515, 
  1.27, "", "", 282., 149.507, "", "", "", "", 7621., 514699., 272.876, 4.04, 
  5961., 3.16, 0.05, 19.9, "tests performed", "", "", "", "", "", "", "", "", 
  "", 53.7, 1.886202*^6, 31.212, 43.9, 19.754, 14.136, 25063.846, 0.7, 
  350.06, 4.91, 25.6, 51., "", 5.57, 75.29, 0.866}, 
 {"LVA", "Europe", "Latvia", "2020-11-12", 9381., 533., 323.143, 107., 2., 
  2.714, 4973.486, 282.578, 171.319, 56.728, 1.06, 1.439, 1.26, "", "", 295., 
  156.399, "", "", "", "", 6833., 521532., 276.498, 3.623, 5857., 3.105, 
  0.055, 18.1, "tests performed", "", "", "", "", "", "", "", "", "", 53.7, 
  1.886202*^6, 31.212, 43.9, 19.754, 14.136, 25063.846, 0.7, 350.06, 4.91, 
  25.6, 51., "", 5.57, 75.29, 0.866}, {"LVA", "Europe", "Latvia", 
  "2020-11-13", 9836., 455., 337.143, 116., 9., 3., 5214.712, 241.225, 
  178.742, 61.499, 4.771, 1.59, 1.25, "", "", 305., 161.701, "", "", "", "", 
  6734., 528266., 280.069, 3.57, 5816., 3.083, 0.058, 17.3, 
  "tests performed", "", "", "", "", "", "", "", "", "", 53.7, 1.886202*^6, 
  31.212, 43.9, 19.754, 14.136, 25063.846, 0.7, 350.06, 4.91, 25.6, 51., "", 
  5.57, 75.29, 0.866}, {"LVA", "Europe", "Latvia", "2020-11-14", 10231., 
  395., 335.857, 121., 5., 3.571, 5424.127, 209.416, 178.06, 64.15, 2.651, 
  1.893, 1.24, "", "", 311., 164.882, "", "", "", "", 6442., 534708., 
  283.484, 3.415, 5786., 3.068, 0.058, 17.2, "tests performed", "", "", "", 
  "", "", "", "", "", "", 53.7, 1.886202*^6, 31.212, 43.9, 19.754, 14.136, 
  25063.846, 0.7, 350.06, 4.91, 25.6, 51., "", 5.57, 75.29, 0.866}, 
 {"LVA", "Europe", "Latvia", "2020-11-15", 10547., 316., 350.286, 123., 2., 
  3.429, 5591.66, 167.532, 185.71, 65.21, 1.06, 1.818, 1.23, "", "", 331., 
  175.485, 24.719, 13.105, 277.837, 147.3, 4058., 538766., 285.635, 2.151, 
  5831., 3.091, 0.06, 16.6, "tests performed", "", "", "", "", "", "", "", 
  "", "", 53.7, 1.886202*^6, 31.212, 43.9, 19.754, 14.136, 25063.846, 0.7, 
  350.06, 4.91, 25.6, 51., "", 5.57, 75.29, 0.866}, 
 {"LVA", "Europe", "Latvia", "2020-11-16", 10636., 89., 349.857, 126., 3., 
  3.571, 5638.845, 47.185, 185.482, 66.801, 1.59, 1.893, 1.23, "", "", 369., 
  195.631, "", "", "", "", 2343., 541109., 286.878, 1.242, 5823., 3.087, 
  0.06, 16.6, "tests performed", "", "", "", "", "", "", "", "", "", 53.7, 
  1.886202*^6, 31.212, 43.9, 19.754, 14.136, 25063.846, 0.7, 350.06, 4.91, 
  25.6, 51., "", 5.57, 75.29, 0.866}, {"LVA", "Europe", "Latvia", 
  "2020-11-17", 10914., 278., 359.857, 132., 6., 4.143, 5786.231, 147.386, 
  190.784, 69.982, 3.181, 2.196, 1.22, "", "", 363., 192.45, "", "", "", "", 
  6059., 547168., 290.09, 3.212, 5727., 3.036, 0.063, 15.9, 
  "tests performed", "", "", "", "", "", "", "", "", "", 53.7, 1.886202*^6, 
  31.212, 43.9, 19.754, 14.136, 25063.846, 0.7, 350.06, 4.91, 25.6, 51., "", 
  5.57, 75.29, 0.866}, {"LVA", "Europe", "Latvia", "2020-11-18", 11356., 
  442., 358.286, 137., 5., 4.571, 6020.564, 234.333, 189.951, 72.633, 2.651, 
  2.424, 1.22, "", "", 354., 187.679, "", "", "", "", 7857., 555025., 
  294.255, 4.166, 5761., 3.054, 0.062, 16.1, "tests performed", "", "", "", 
  "", "", "", "", "", "", 53.7, 1.886202*^6, 31.212, 43.9, 19.754, 14.136, 
  25063.846, 0.7, 350.06, 4.91, 25.6, 51., "", 5.57, 75.29, 0.866}, 
 {"LVA", "Europe", "Latvia", "2020-11-19", 11722., 366., 334.429, 141., 4., 
  4.857, 6214.605, 194.041, 177.303, 74.753, 2.121, 2.575, 1.22, "", "", 
  383., 203.054, "", "", "", "", 3323., 558348., 296.017, 1.762, 5259., 
  2.788, 0.064, 15.7, "tests performed", "", "", "", "", "", "", "", "", "", 
  53.7, 1.886202*^6, 31.212, 43.9, 19.754, 14.136, 25063.846, 0.7, 350.06, 
  4.91, 25.6, 51., "", 5.57, 75.29, 0.866}, {"LVA", "Europe", "Latvia", 
  "2020-11-20", 12102., 380., 323.714, 146., 5., 4.286, 6416.068, 201.463, 
  171.622, 77.404, 2.651, 2.272, 1.23, "", "", 387., 205.174, "", "", "", "", 
  7016., 565364., 299.737, 3.72, 5300., 2.81, 0.061, 16.4, "tests performed", 
  "", "", "", "", "", "", "", "", "", 53.7, 1.886202*^6, 31.212, 43.9, 
  19.754, 14.136, 25063.846, 0.7, 350.06, 4.91, 25.6, 51., "", 5.57, 75.29, 
  0.866}, {"LVA", "Europe", "Latvia", "2020-11-21", 12744., 642., 359., 153., 
  7., 4.571, 6756.434, 340.367, 190.33, 81.115, 3.711, 2.424, 1.24, "", "", 
  375., 198.812, "", "", "", "", 7204., 572568., 303.556, 3.819, 5409., 
  2.868, 0.066, 15.1, "tests performed", "", "", "", "", "", "", "", "", "", 
  53.7, 1.886202*^6, 31.212, 43.9, 19.754, 14.136, 25063.846, 0.7, 350.06, 
  4.91, 25.6, 51., "", 5.57, 75.29, 0.866}, {"LVA", "Europe", "Latvia", 
  "2020-11-22", 13120., 376., 367.571, 153., 0., 4.286, 6955.777, 199.342, 
  194.874, 81.115, 0., 2.272, 1.24, "", "", 389., 206.235, 40.538, 21.492, 
  324.308, 171.937, 4079., 576647., 305.719, 2.163, 5412., 2.869, 0.068, 
  14.7, "tests performed", "", "", "", "", "", "", "", "", "", 53.7, 
  1.886202*^6, 31.212, 43.9, 19.754, 14.136, 25063.846, 0.7, 350.06, 4.91, 
  25.6, 51., "", 5.57, 75.29, 0.866}, {"LVA", "Europe", "Latvia", 
  "2020-11-23", 13236., 116., 371.429, 162., 9., 5.143, 7017.276, 61.499, 
  196.919, 85.887, 4.771, 2.727, 1.24, "", "", 414., 219.489, "", "", "", "", 
  2256., 578903., 306.915, 1.196, 5399., 2.862, 0.069, 14.5, 
  "tests performed", "", "", "", "", "", "", "", "", "", 53.7, 1.886202*^6, 
  31.212, 43.9, 19.754, 14.136, 25063.846, 0.7, 350.06, 4.91, 25.6, 51., "", 
  5.57, 75.29, 0.866}, {"LVA", "Europe", "Latvia", "2020-11-24", 13693., 
  457., 397., 175., 13., 6.143, 7259.562, 242.286, 210.476, 92.779, 6.892, 
  3.257, 1.24, "", "", 402., 213.127, "", "", "", "", 7975., 586878., 
  311.143, 4.228, 5673., 3.008, 0.07, 14.3, "tests performed", "", "", "", 
  "", "", "", "", "", "", 53.7, 1.886202*^6, 31.212, 43.9, 19.754, 14.136, 
  25063.846, 0.7, 350.06, 4.91, 25.6, 51., "", 5.57, 75.29, 0.866}, 
 {"LVA", "Europe", "Latvia", "2020-11-25", 14273., 580., 416.714, 184., 9., 
  6.714, 7567.058, 307.496, 220.928, 97.551, 4.771, 3.56, 1.25, "", "", 403., 
  213.657, "", "", "", "", 8627., 595505., 315.716, 4.574, 5783., 3.066, 
  0.072, 13.9, "tests performed", "", "", "", "", "", "", "", "", "", 53.7, 
  1.886202*^6, 31.212, 43.9, 19.754, 14.136, 25063.846, 0.7, 350.06, 4.91, 
  25.6, 51., "", 5.57, 75.29, 0.866}, {"LVA", "Europe", "Latvia", 
  "2020-11-26", 15171., 898., 492.714, 188., 4., 6.714, 8043.147, 476.089, 
  261.22, 99.671, 2.121, 3.56, 1.25, "", "", 458., 242.816, "", "", "", "", 
  8024., 603529., 319.971, 4.254, 6454., 3.422, 0.076, 13.1, 
  "tests performed", "", "", "", "", "", "", "", "", "", 53.7, 1.886202*^6, 
  31.212, 43.9, 19.754, 14.136, 25063.846, 0.7, 350.06, 4.91, 25.6, 51., "", 
  5.57, 75.29, 0.866}, {"LVA", "Europe", "Latvia", "2020-11-27", 15808., 
  637., 529.429, 190., 2., 6.286, 8380.863, 337.716, 280.685, 100.732, 1.06, 
  3.332, 1.24, "", "", 460., 243.876, "", "", "", "", 7193., 610722., 
  323.784, 3.813, 6480., 3.435, 0.082, 12.2, "tests performed", "", "", "", 
  "", "", "", "", "", "", 53.7, 1.886202*^6, 31.212, 43.9, 19.754, 14.136, 
  25063.846, 0.7, 350.06, 4.91, 25.6, 51., "", 5.57, 75.29, 0.866}, 
 {"LVA", "Europe", "Latvia", "2020-11-28", 16561., 753., 545.286, 193., 3., 
  5.714, 8780.078, 399.215, 289.092, 102.322, 1.59, 3.03, 1.23, "", "", 452., 
  239.635, "", "", "", "", 7645., 618367., 327.837, 4.053, 6543., 3.469, 
  0.083, 12., "tests performed", "", "", "", "", "", "", "", "", "", 53.7, 
  1.886202*^6, 31.212, 43.9, 19.754, 14.136, 25063.846, 0.7, 350.06, 4.91, 
  25.6, 51., "", 5.57, 75.29, 0.866}, {"LVA", "Europe", "Latvia", 
  "2020-11-29", 16975., 414., 550.714, 197., 4., 6.286, 8999.566, 219.489, 
  291.97, 104.443, 2.121, 3.332, 1.22, "", "", 478., 253.419, 81.077, 42.984, 
  477.563, 253.188, 4037., 622404., 329.977, 2.14, 6537., 3.466, 0.084, 11.9, 
  "tests performed", "", "", "", "", "", "", "", "", "", 53.7, 1.886202*^6, 
  31.212, 43.9, 19.754, 14.136, 25063.846, 0.7, 350.06, 4.91, 25.6, 51., "", 
  5.57, 75.29, 0.866}, {"LVA", "Europe", "Latvia", "2020-11-30", 17075., 
  100., 548.429, 206., 9., 6.286, 9052.583, 53.017, 290.758, 109.214, 4.771, 
  3.332, 1.21, "", "", 477., 252.889, "", "", "", "", 2135., 624539., 
  331.109, 1.132, 6519., 3.456, 0.084, 11.9, "tests performed", "", "", "", 
  "", "", "", "", "", "", 53.7, 1.886202*^6, 31.212, 43.9, 19.754, 14.136, 
  25063.846, 0.7, 350.06, 4.91, 25.6, 51., "", 5.57, 75.29, 0.866}, 
 {"LVA", "Europe", "Latvia", "2020-12-01", 17687., 612., 570.571, 210., 4., 
  5., 9377.044, 324.462, 302.498, 111.335, 2.121, 2.651, 1.21, "", "", 480., 
  254.48, "", "", "", "", 7810., 632349., 335.25, 4.141, 6496., 3.444, 0.088, 
  11.4, "tests performed", "", "", "", "", "", "", "", "", "", 53.7, 
  1.886202*^6, 31.212, 43.9, 19.754, 14.136, 25063.846, 0.7, 350.06, 4.91, 
  25.6, 51., "", 5.57, 75.29, 0.866}, {"LVA", "Europe", "Latvia", 
  "2020-12-02", 18377., 690., 586.286, 224., 14., 5.714, 9742.859, 365.814, 
  310.829, 118.757, 7.422, 3.03, 1.2, "", "", 470., 249.178, "", "", "", "", 
  9002., 641351., 340.022, 4.773, 6549., 3.472, 0.09, 11.2, 
  "tests performed", "", "", "", "", "", "", "", "", "", 53.7, 1.886202*^6, 
  31.212, 43.9, 19.754, 14.136, 25063.846, 0.7, 350.06, 4.91, 25.6, 51., "", 
  5.57, 75.29, 0.866}, {"LVA", "Europe", "Latvia", "2020-12-03", 19307., 
  930., 590.857, 235., 11., 6.714, 10235.913, 493.054, 313.252, 124.589, 
  5.832, 3.56, 1.19, "", "", 503., 266.673, "", "", "", "", 8670., 650021., 
  344.619, 4.597, 6642., 3.521, 0.089, 11.2, "tests performed", "", "", "", 
  "", "", "", "", "", "", 53.7, 1.886202*^6, 31.212, 43.9, 19.754, 14.136, 
  25063.846, 0.7, 350.06, 4.91, 25.6, 51., "", 5.57, 75.29, 0.866}, 
 {"LVA", "Europe", "Latvia", "2020-12-04", 19993., 686., 597.857, 242., 7., 
  7.429, 10599.607, 363.694, 316.963, 128.3, 3.711, 3.938, 1.18, "", "", 
  537., 284.699, "", "", "", "", 8065., 658086., 348.895, 4.276, 6766., 
  3.587, 0.088, 11.3, "tests performed", "", "", "", "", "", "", "", "", "", 
  53.7, 1.886202*^6, 31.212, 43.9, 19.754, 14.136, 25063.846, 0.7, 350.06, 
  4.91, 25.6, 51., "", 5.57, 75.29, 0.866}, {"LVA", "Europe", "Latvia", 
  "2020-12-05", 20787., 794., 603.714, 253., 11., 8.571, 11020.559, 420.952, 
  320.069, 134.132, 5.832, 4.544, 1.18, "", "", 515., 273.035, "", "", "", 
  "", 8695., 666781., 353.505, 4.61, 6916., 3.667, 0.087, 11.5, 
  "tests performed", "", "", "", "", "", "", "", "", "", 53.7, 1.886202*^6, 
  31.212, 43.9, 19.754, 14.136, 25063.846, 0.7, 350.06, 4.91, 25.6, 51., "", 
  5.57, 75.29, 0.866}, {"LVA", "Europe", "Latvia", "2020-12-06", 21313., 
  526., 619.714, 262., 9., 9.286, 11299.426, 278.867, 328.551, 138.903, 
  4.771, 4.923, 1.17, "", "", 562., 297.953, 93.931, 49.799, 504.259, 
  267.341, 5822., 672603., 356.591, 3.087, 7171., 3.802, 0.086, 11.6, 
  "tests performed", "", "", "", "", "", "", "", "", "", 53.7, 1.886202*^6, 
  31.212, 43.9, 19.754, 14.136, 25063.846, 0.7, 350.06, 4.91, 25.6, 51., "", 
  5.57, 75.29, 0.866}, {"LVA", "Europe", "Latvia", "2020-12-07", 21520., 
  207., 635., 272., 10., 9.429, 11409.17, 109.744, 336.655, 144.205, 5.302, 
  4.999, 1.16, "", "", 610., 323.401, "", "", "", "", 3296., 675899., 
  358.339, 1.747, 7337., 3.89, 0.087, 11.6, "tests performed", "", "", "", 
  "", "", "", "", "", "", 53.7, 1.886202*^6, 31.212, 43.9, 19.754, 14.136, 
  25063.846, 0.7, 350.06, 4.91, 25.6, 51., "", 5.57, 75.29, 0.866}, 
 {"LVA", "Europe", "Latvia", "2020-12-08", 22104., 584., 631., 288., 16., 
  11.143, 11718.787, 309.617, 334.535, 152.688, 8.483, 5.908, 1.15, "", "", 
  667., 353.621, "", "", "", "", 9764., 685663., 363.515, 5.177, 7616., 
  4.038, 0.083, 12.1, "tests performed", "", "", "", "", "", "", "", "", "", 
  53.7, 1.886202*^6, 31.212, 43.9, 19.754, 14.136, 25063.846, 0.7, 350.06, 
  4.91, 25.6, 51., "", 5.57, 75.29, 0.866}, {"LVA", "Europe", "Latvia", 
  "2020-12-09", 22816., 712., 634.143, 293., 5., 9.857, 12096.265, 377.478, 
  336.201, 155.339, 2.651, 5.226, 1.14, "", "", 677., 358.922, "", "", "", 
  "", 8748., 694411., 368.153, 4.638, 7580., 4.019, 0.084, 12., 
  "tests performed", "", "", "", "", "", "", "", "", "", 53.7, 1.886202*^6, 
  31.212, 43.9, 19.754, 14.136, 25063.846, 0.7, 350.06, 4.91, 25.6, 51., "", 
  5.57, 75.29, 0.866}, {"LVA", "Europe", "Latvia", "2020-12-10", 23706., 
  890., 628.429, 304., 11., 9.857, 12568.113, 471.848, 333.171, 161.17, 
  5.832, 5.226, 1.14, "", "", 704., 373.237, "", "", "", "", 9642., 704053., 
  373.265, 5.112, 7719., 4.092, 0.081, 12.3, "tests performed", "", "", "", 
  "", "", "", "", "", "", 53.7, 1.886202*^6, 31.212, 43.9, 19.754, 14.136, 
  25063.846, 0.7, 350.06, 4.91, 25.6, 51., "", 5.57, 75.29, 0.866}, 
 {"LVA", "Europe", "Latvia", "2020-12-11", 24386., 680., 627.571, 319., 15., 
  11., 12928.626, 360.513, 332.717, 169.123, 7.952, 5.832, 1.14, "", "", 
  703., 372.707, "", "", "", "", 10356., 714409., 378.755, 5.49, 8046., 
  4.266, 0.078, 12.8, "tests performed", "", "", "", "", "", "", "", "", "", 
  53.7, 1.886202*^6, 31.212, 43.9, 19.754, 14.136, 25063.846, 0.7, 350.06, 
  4.91, 25.6, 51., "", 5.57, 75.29, 0.866}, {"LVA", "Europe", "Latvia", 
  "2020-12-12", 25046., 660., 608.429, 324., 5., 10.143, 13278.535, 349.91, 
  322.568, 171.774, 2.651, 5.377, 1.14, "", "", 708., 375.357, "", "", "", 
  "", 8936., 723345., 383.493, 4.738, 8081., 4.284, 0.075, 13.3, 
  "tests performed", "", "", "", "", "", "", "", "", "", 53.7, 1.886202*^6, 
  31.212, 43.9, 19.754, 14.136, 25063.846, 0.7, 350.06, 4.91, 25.6, 51., "", 
  5.57, 75.29, 0.866}, {"LVA", "Europe", "Latvia", "2020-12-13", 25675., 
  629., 623.143, 349., 25., 12.429, 13612.01, 333.474, 330.369, 185.028, 
  13.254, 6.589, 1.14, "", "", 723., 383.31, 105.796, 56.089, 642.684, 
  340.729, 5391., 728736., 386.351, 2.858, 8019., 4.251, 0.078, 12.9, 
  "tests performed", "", "", "", "", "", "", "", "", "", 53.7, 1.886202*^6, 
  31.212, 43.9, 19.754, 14.136, 25063.846, 0.7, 350.06, 4.91, 25.6, 51., "", 
  5.57, 75.29, 0.866}, {"LVA", "Europe", "Latvia", "2020-12-14", 25885., 
  210., 623.571, 352., 3., 11.429, 13723.345, 111.335, 330.596, 186.618, 
  1.59, 6.059, 1.14, "", "", 775., 410.879, "", "", "", "", 2811., 731547., 
  387.841, 1.49, 7950., 4.215, 0.078, 12.7, "tests performed", "", "", "", 
  "", "", "", "", "", "", 53.7, 1.886202*^6, 31.212, 43.9, 19.754, 14.136, 
  25063.846, 0.7, 350.06, 4.91, 25.6, 51., "", 5.57, 75.29, 0.866}, 
 {"LVA", "Europe", "Latvia", "2020-12-15", 26472., 587., 624., 357., 5., 
  9.857, 14034.552, 311.207, 330.824, 189.269, 2.651, 5.226, 1.14, "", "", 
  798., 423.072, "", "", "", "", 9400., 740947., 392.825, 4.984, 7898., 
  4.187, 0.079, 12.7, "tests performed", "", "", "", "", "", "", "", "", "", 
  53.7, 1.886202*^6, 31.212, 43.9, 19.754, 14.136, 25063.846, 0.7, 350.06, 
  4.91, 25.6, 51., "", 5.57, 75.29, 0.866}, {"LVA", "Europe", "Latvia", 
  "2020-12-16", 27495., 1023., 668.429, 382., 25., 12.714, 14576.912, 542.36, 
  354.378, 202.523, 13.254, 6.741, 1.14, "", "", 792., 419.891, "", "", "", 
  "", 9887., 750834., 398.067, 5.242, 8060., 4.273, 0.083, 12.1, 
  "tests performed", "", "", "", "", "", "", "", "", "", 53.7, 1.886202*^6, 
  31.212, 43.9, 19.754, 14.136, 25063.846, 0.7, 350.06, 4.91, 25.6, 51., "", 
  5.57, 75.29, 0.866}, {"LVA", "Europe", "Latvia", "2020-12-17", 28535., 
  1040., 689.857, 394., 12., 12.857, 15128.284, 551.373, 365.739, 208.885, 
  6.362, 6.816, 1.14, "", "", 786., 416.71, "", "", "", "", 10344., 761178., 
  403.551, 5.484, 8161., 4.327, 0.085, 11.8, "tests performed", "", "", "", 
  "", "", "", "", "", "", 53.7, 1.886202*^6, 31.212, 43.9, 19.754, 14.136, 
  25063.846, 0.7, 350.06, 4.91, 25.6, 51., "", 5.57, 75.29, 0.866}, 
 {"LVA", "Europe", "Latvia", "2020-12-18", 29427., 892., 720.143, 409., 15., 
  12.857, 15601.192, 472.908, 381.795, 216.838, 7.952, 6.816, 1.14, "", "", 
  825., 437.387, "", "", "", "", 9748., 770926., 408.719, 5.168, 8074., 
  4.281, 0.089, 11.2, "tests performed", "", "", "", "", "", "", "", "", "", 
  53.7, 1.886202*^6, 31.212, 43.9, 19.754, 14.136, 25063.846, 0.7, 350.06, 
  4.91, 25.6, 51., "", 5.57, 75.29, 0.866}, {"LVA", "Europe", "Latvia", 
  "2020-12-19", 30297., 870., 750.143, 427., 18., 14.714, 16062.437, 461.244, 
  397.7, 226.381, 9.543, 7.801, 1.14, "", "", 796., 422.012, "", "", "", "", 
  10057., 780983., 414.051, 5.332, 8234., 4.365, 0.091, 11., 
  "tests performed", "", "", "", "", "", "", "", "", "", 57.41, 1.886202*^6, 
  31.212, 43.9, 19.754, 14.136, 25063.846, 0.7, 350.06, 4.91, 25.6, 51., "", 
  5.57, 75.29, 0.866}, {"LVA", "Europe", "Latvia", "2020-12-20", 30940., 
  643., 752.143, 439., 12., 12.857, 16403.333, 340.897, 398.761, 232.743, 
  6.362, 6.816, 1.14, "", "", 850., 450.641, 90.964, 48.226, 744.524, 
  394.721, 5545., 786528., 416.99, 2.94, 8256., 4.377, 0.091, 11., 
  "tests performed", "", "", "", "", "", "", "", "", "", 57.41, 1.886202*^6, 
  31.212, 43.9, 19.754, 14.136, 25063.846, 0.7, 350.06, 4.91, 25.6, 51., "", 
  5.57, 75.29, 0.866}, {"LVA", "Europe", "Latvia", "2020-12-21", 31335., 
  395., 778.571, 443., 4., 13., 16612.749, 209.416, 412.772, 234.863, 2.121, 
  6.892, 1.13, "", "", 927., 491.464, "", "", "", "", 3730., 790258., 
  418.968, 1.978, 8387., 4.447, 0.093, 10.8, "tests performed", "", "", "", 
  "", "", "", "", "", "", 60.19, 1.886202*^6, 31.212, 43.9, 19.754, 14.136, 
  25063.846, 0.7, 350.06, 4.91, 25.6, 51., "", 5.57, 75.29, 0.866}, 
 {"LVA", "Europe", "Latvia", "2020-12-22", 32339., 1004., 838.143, 459., 16., 
  14.571, 17145.035, 532.287, 444.355, 243.346, 8.483, 7.725, 1.13, "", "", 
  948., 502.597, "", "", "", "", 10911., 801169., 424.752, 5.785, 8603., 
  4.561, 0.097, 10.3, "tests performed", "", "", "", "", "", "", "", "", "", 
  60.19, 1.886202*^6, 31.212, 43.9, 19.754, 14.136, 25063.846, 0.7, 350.06, 
  4.91, 25.6, 51., "", 5.57, 75.29, 0.866}, {"LVA", "Europe", "Latvia", 
  "2020-12-23", 33484., 1145., 855.571, 479., 20., 13.857, 17752.075, 607.04, 
  453.595, 253.949, 10.603, 7.347, 1.12, "", "", 900., 477.149, "", "", "", 
  "", 12155., 813324., 431.197, 6.444, 8927., 4.733, 0.096, 10.4, 
  "tests performed", "", "", "", "", "", "", "", "", "", 60.19, 1.886202*^6, 
  31.212, 43.9, 19.754, 14.136, 25063.846, 0.7, 350.06, 4.91, 25.6, 51., "", 
  5.57, 75.29, 0.866}, {"LVA", "Europe", "Latvia", "2020-12-24", 34754., 
  1270., 888.429, 486., 7., 13.143, 18425.386, 673.311, 471.015, 257.661, 
  3.711, 6.968, 1.11, "", "", 857., 454.352, "", "", "", "", 11597., 824921., 
  437.345, 6.148, 9106., 4.828, 0.098, 10.2, "tests performed", "", "", "", 
  "", "", "", "", "", "", 60.19, 1.886202*^6, 31.212, 43.9, 19.754, 14.136, 
  25063.846, 0.7, 350.06, 4.91, 25.6, 51., "", 5.57, 75.29, 0.866}, 
 {"LVA", "Europe", "Latvia", "2020-12-25", 35420., 666., 856.143, 502., 16., 
  13.286, 18778.477, 353.09, 453.898, 266.143, 8.483, 7.044, 1.09, "", "", 
  885., 469.197, "", "", "", "", 4029., 828950., 439.481, 2.136, 8289., 
  4.395, 0.103, 9.7, "tests performed", "", "", "", "", "", "", "", "", "", 
  60.19, 1.886202*^6, 31.212, 43.9, 19.754, 14.136, 25063.846, 0.7, 350.06, 
  4.91, 25.6, 51., "", 5.57, 75.29, 0.866}, {"LVA", "Europe", "Latvia", 
  "2020-12-26", 35819., 399., 788.857, 515., 13., 12.571, 18990.013, 211.536, 
  418.225, 273.035, 6.892, 6.665, 1.09, "", "", 937., 496.765, "", "", "", 
  "", 3001., 831951., 441.072, 1.591, 7281., 3.86, 0.108, 9.2, 
  "tests performed", "", "", "", "", "", "", "", "", "", 60.19, 1.886202*^6, 
  31.212, 43.9, 19.754, 14.136, 25063.846, 0.7, 350.06, 4.91, 25.6, 51., "", 
  5.57, 75.29, 0.866}, {"LVA", "Europe", "Latvia", "2020-12-27", 36330., 
  511., 770., 559., 44., 17.143, 19260.928, 270.915, 408.228, 296.363, 
  23.327, 9.089, 1.09, "", "", 954., 505.778, 90.964, 48.226, 791.984, 
  419.883, 5054., 837005., 443.752, 2.679, 7211., 3.823, 0.107, 9.4, 
  "tests performed", "", "", "", "", "", "", "", "", "", 60.19, 1.886202*^6, 
  31.212, 43.9, 19.754, 14.136, 25063.846, 0.7, 350.06, 4.91, 25.6, 51., "", 
  5.57, 75.29, 0.866}, {"LVA", "Europe", "Latvia", "2020-12-28", 36838., 
  508., 786.143, 578., 19., 19.286, 19530.252, 269.324, 416.786, 306.436, 
  10.073, 10.225, 1.1, "", "", 987., 523.274, "", "", "", "", 4437., 841442., 
  446.104, 2.352, 7312., 3.877, 0.108, 9.3, "tests performed", 595., 595., 
  "", "", "", 0.03, 0.03, "", "", 60.19, 1.886202*^6, 31.212, 43.9, 19.754, 
  14.136, 25063.846, 0.7, 350.06, 4.91, 25.6, 51., "", 5.57, 75.29, 0.866}, 
 {"LVA", "Europe", "Latvia", "2020-12-29", 37676., 838., 762.429, 603., 25., 
  20.571, 19974.531, 444.279, 404.214, 319.69, 13.254, 10.906, 1.1, "", "", 
  1000., 530.166, "", "", "", "", 11207., 852649., 452.045, 5.942, 7354., 
  3.899, 0.104, 9.6, "tests performed", 1468., 1468., "", 873., 873., 0.08, 
  0.08, "", 463., 60.19, 1.886202*^6, 31.212, 43.9, 19.754, 14.136, 
  25063.846, 0.7, 350.06, 4.91, 25.6, 51., "", 5.57, 75.29, 0.866}, 
 {"LVA", "Europe", "Latvia", "2020-12-30", 39043., 1367., 794.143, 626., 23., 
  21., 20699.268, 724.737, 421.027, 331.884, 12.194, 11.133, 1.1, "", "", 
  998., 529.106, "", "", "", "", 11971., 864620., 458.392, 6.347, 7328., 
  3.885, 0.108, 9.2, "tests performed", 2261., 2261., "", 793., 833., 0.12, 
  0.12, "", 442., 63.89, 1.886202*^6, 31.212, 43.9, 19.754, 14.136, 
  25063.846, 0.7, 350.06, 4.91, 25.6, 51., "", 5.57, 75.29, 0.866}, 
 {"LVA", "Europe", "Latvia", "2020-12-31", 40904., 1861., 878.571, 635., 9., 
  21.286, 21685.906, 986.639, 465.789, 336.655, 4.771, 11.285, 1.1, "", "", 
  939., 497.826, "", "", "", "", 12395., 877015., 464.963, 6.571, 7442., 
  3.945, 0.118, 8.5, "tests performed", "", "", "", "", 602., "", "", "", 
  319., 63.89, 1.886202*^6, 31.212, 43.9, 19.754, 14.136, 25063.846, 0.7, 
  350.06, 4.91, 25.6, 51., "", 5.57, 75.29, 0.866}, 
 {"LVA", "Europe", "Latvia", "2021-01-01", 41615., 711., 885., 644., 9., 
  20.286, 22062.854, 376.948, 469.197, 341.427, 4.771, 10.755, 1.08, "", "", 
  1004., 532.287, "", "", "", "", 3960., 880975., 467.063, 2.099, 7432., 
  3.94, 0.119, 8.4, "tests performed", "", "", "", "", 486., "", "", "", 
  258., 63.89, 1.886202*^6, 31.212, 43.9, 19.754, 14.136, 25063.846, 0.7, 
  350.06, 4.91, 25.6, 51., "", 5.57, 75.29, 0.866}, 
 {"LVA", "Europe", "Latvia", "2021-01-02", 41929., 314., 872.857, 668., 24., 
  21.857, 22229.326, 166.472, 462.759, 354.151, 12.724, 11.588, 1.07, "", "", 
  1067., 565.687, "", "", "", "", 2498., 883473., 468.387, 1.324, 7360., 
  3.902, 0.119, 8.4, "tests performed", "", "", "", "", 417., "", "", "", 
  221., 61.11, 1.886202*^6, 31.212, 43.9, 19.754, 14.136, 25063.846, 0.7, 
  350.06, 4.91, 25.6, 51., "", 5.57, 75.29, 0.866}, 
 {"LVA", "Europe", "Latvia", "2021-01-03", 42497., 568., 881., 680., 12., 
  17.286, 22530.461, 301.134, 467.076, 360.513, 6.362, 9.164, 1.07, "", "", 
  1114., 590.605, 109.751, 58.186, 832.522, 441.375, 5896., 889369., 471.513, 
  3.126, 7481., 3.966, 0.118, 8.5, "tests performed", "", "", "", "", 371., 
  "", "", "", 197., 61.11, 1.886202*^6, 31.212, 43.9, 19.754, 14.136, 
  25063.846, 0.7, 350.06, 4.91, 25.6, 51., "", 5.57, 75.29, 0.866}, 
 {"LVA", "Europe", "Latvia", "2021-01-04", 43118., 621., 897.143, 692., 12., 
  16.286, 22859.694, 329.233, 475.635, 366.875, 6.362, 8.634, 1.07, "", "", 
  1141., 604.919, "", "", "", "", 5550., 894919., 474.456, 2.942, 7640., 
  4.05, 0.117, 8.5, "tests performed", 2960., 2960., "", "", 338., 0.16, 
  0.16, "", 179., 61.11, 1.886202*^6, 31.212, 43.9, 19.754, 14.136, 
  25063.846, 0.7, 350.06, 4.91, 25.6, 51., "", 5.57, 75.29, 0.866}, 
 {"LVA", "Europe", "Latvia", "2021-01-05", 43942., 824., 895.143, 722., 30., 
  17., 23296.55, 436.857, 474.574, 382.78, 15.905, 9.013, 1.07, "", "", 
  1112., 589.544, "", "", "", "", 12352., 907271., 481.004, 6.549, 7803., 
  4.137, 0.115, 8.7, "tests performed", 3849., 3849., "", 889., 340., 0.2, 
  0.2, "", 180., 57.41, 1.886202*^6, 31.212, 43.9, 19.754, 14.136, 25063.846, 
  0.7, 350.06, 4.91, 25.6, 51., "", 5.57, 75.29, 0.866}, 
 {"LVA", "Europe", "Latvia", "2021-01-06", 45171., 1229., 875.429, 754., 32., 
  18.286, 23948.124, 651.574, 464.122, 399.745, 16.965, 9.694, 1.07, "", "", 
  1068., 566.217, "", "", "", "", 13946., 921217., 488.398, 7.394, 8085., 
  4.286, 0.108, 9.2, "tests performed", 4625., 4625., "", 776., 338., 0.25, 
  0.25, "", 179., 57.41, 1.886202*^6, 31.212, 43.9, 19.754, 14.136, 
  25063.846, 0.7, 350.06, 4.91, 25.6, 51., "", 5.57, 75.29, 0.866}, 
 {"LVA", "Europe", "Latvia", "2021-01-07", 46545., 1374., 805.857, 790., 36., 
  22.143, 24676.572, 728.448, 427.238, 418.831, 19.086, 11.739, 1.07, "", "", 
  1110., 588.484, "", "", "", "", 13525., 934742., 495.568, 7.17, 8247., 
  4.372, 0.098, 10.2, "tests performed", 5434., 5434., "", 809., 433., 0.29, 
  0.29, "", 230., 57.41, 1.886202*^6, 31.212, 43.9, 19.754, 14.136, 
  25063.846, 0.7, 350.06, 4.91, 25.6, 51., "", 5.57, 75.29, 0.866}, 
 {"LVA", "Europe", "Latvia", "2021-01-08", 47782., 1237., 881., 801., 11., 
  22.429, 25332.388, 655.815, 467.076, 424.663, 5.832, 11.891, 1.06, "", "", 
  1092., 578.941, "", "", "", "", 12799., 947541., 502.354, 6.786, 9509., 
  5.041, 0.093, 10.8, "tests performed", 6341., 6341., "", 907., 543., 0.34, 
  0.34, "", 288., 61.11, 1.886202*^6, 31.212, 43.9, 19.754, 14.136, 
  25063.846, 0.7, 350.06, 4.91, 25.6, 51., "", 5.57, 75.29, 0.866}, 
 {"LVA", "Europe", "Latvia", "2021-01-09", 48952., 1170., 1003.286, 818., 
  17., 21.429, 25952.682, 620.294, 531.908, 433.676, 9.013, 11.361, 1.05, "", 
  "", 1051., 557.204, "", "", "", "", 11338., 958879., 508.365, 6.011, 
  10772., 5.711, 0.093, 10.7, "tests performed", 6646., 6646., "", 305., 
  567., 0.35, 0.35, "", 301., 61.11, 1.886202*^6, 31.212, 43.9, 19.754, 
  14.136, 25063.846, 0.7, 350.06, 4.91, 25.6, 51., "", 5.57, 75.29, 0.866}, 
 {"LVA", "Europe", "Latvia", "2021-01-10", 49568., 616., 1010.143, 849., 31., 
  24.143, 26279.264, 326.582, 535.543, 450.111, 16.435, 12.8, 1.04, "", "", 
  1079., 572.049, 117.661, 62.38, 927.442, 491.698, 6336., 965215., 511.724, 
  3.359, 10835., 5.744, 0.093, 10.7, "tests performed", 6982., 6982., "", 
  336., 595., 0.37, 0.37, "", 315., 57.41, 1.886202*^6, 31.212, 43.9, 19.754, 
  14.136, 25063.846, 0.7, 350.06, 4.91, 25.6, 51., "", 5.57, 75.29, 0.866}, 
 {"LVA", "Europe", "Latvia", "2021-01-11", 49899., 331., 968.714, 864., 15., 
  24.571, 26454.749, 175.485, 513.579, 458.063, 7.952, 13.027, 1.03, "", "", 
  1127., 597.497, "", "", "", "", 4179., 969394., 513.94, 2.216, 10639., 
  5.64, 0.091, 11., "tests performed", 8349., 8349., "", 1367., 770., 0.44, 
  0.44, "", 408., 57.41, 1.886202*^6, 31.212, 43.9, 19.754, 14.136, 
  25063.846, 0.7, 350.06, 4.91, 25.6, 51., "", 5.57, 75.29, 0.866}, 
 {"LVA", "Europe", "Latvia", "2021-01-12", 50777., 878., 976.429, 882., 18., 
  22.857, 26920.234, 465.486, 517.669, 467.606, 9.543, 12.118, 1.02, "", "", 
  1115., 591.135, "", "", "", "", 12516., 981910., 520.575, 6.636, 10663., 
  5.653, 0.092, 10.9, "tests performed", 9976., 9976., "", 1627., 875., 0.53, 
  0.53, "", 464., 57.41, 1.886202*^6, 31.212, 43.9, 19.754, 14.136, 
  25063.846, 0.7, 350.06, 4.91, 25.6, 51., "", 5.57, 75.29, 0.866}, 
 {"LVA", "Europe", "Latvia", "2021-01-13", 52032., 1255., 980.143, 909., 27., 
  22.143, 27585.593, 665.358, 519.638, 481.921, 14.314, 11.739, 1.01, "", "", 
  1155., 612.342, "", "", "", "", 12293., 994203., 527.093, 6.517, 10427., 
  5.528, 0.094, 10.6, "tests performed", 11488., 11488., "", 1512., 980., 
  0.61, 0.61, "", 520., 57.41, 1.886202*^6, 31.212, 43.9, 19.754, 14.136, 
  25063.846, 0.7, 350.06, 4.91, 25.6, 51., "", 5.57, 75.29, 0.866}, 
 {"LVA", "Europe", "Latvia", "2021-01-14", 52982., 950., 919.571, 920., 11., 
  18.571, 28089.25, 503.658, 487.525, 487.753, 5.832, 9.846, 1., "", "", 
  1101., 583.713, "", "", "", "", 12224., 1.006427*^6, 533.573, 6.481, 
  10241., 5.429, 0.09, 11.1, "tests performed", 13312., 13312., "", 1824., 
  1125., 0.71, 0.71, "", 596., 57.41, 1.886202*^6, 31.212, 43.9, 19.754, 
  14.136, 25063.846, 0.7, 350.06, 4.91, 25.6, 51., "", 5.57, 75.29, 0.866}, 
 {"LVA", "Europe", "Latvia", "2021-01-15", 54066., 1084., 897.714, 935., 15., 
  19.143, 28663.95, 574.7, 475.938, 495.705, 7.952, 10.149, 1., "", "", 
  1070., 567.278, "", "", "", "", 12453., 1.01888*^6, 540.175, 6.602, 10191., 
  5.403, 0.088, 11.4, "tests performed", 15186., 15186., "", 1874., 1264., 
  0.81, 0.81, "", 670., 57.41, 1.886202*^6, 31.212, 43.9, 19.754, 14.136, 
  25063.846, 0.7, 350.06, 4.91, 25.6, 51., "", 5.57, 75.29, 0.866}, 
 {"LVA", "Europe", "Latvia", "2021-01-16", 55097., 1031., 877.857, 961., 26., 
  20.429, 29210.551, 546.601, 465.41, 509.489, 13.784, 10.831, 0.99, "", "", 
  1005., 532.817, "", "", "", "", 11804., 1.030684*^6, 546.434, 6.258, 
  10258., 5.438, 0.086, 11.7, "tests performed", 15854., 15854., "", 668., 
  1315., 0.84, 0.84, "", 697., 57.41, 1.886202*^6, 31.212, 43.9, 19.754, 
  14.136, 25063.846, 0.7, 350.06, 4.91, 25.6, 51., "", 5.57, 75.29, 0.866}, 
 {"LVA", "Europe", "Latvia", "2021-01-17", 55664., 567., 870.857, 978., 17., 
  18.429, 29511.155, 300.604, 461.699, 518.502, 9.013, 9.77, 0.99, "", "", 
  1049., 556.144, 149.3, 79.154, 799.894, 424.076, 6576., 1.03726*^6, 549.92, 
  3.486, 10292., 5.456, 0.085, 11.8, "tests performed", 15971., 15971., "", 
  117., 1284., 0.85, 0.85, "", 681., 57.41, 1.886202*^6, 31.212, 43.9, 
  19.754, 14.136, 25063.846, 0.7, 350.06, 4.91, 25.6, 51., "", 5.57, 75.29, 
  0.866}, {"LVA", "Europe", "Latvia", "2021-01-18", 55908., 244., 858.429, 
  983., 5., 17., 29640.516, 129.36, 455.11, 521.153, 2.651, 9.013, 0.98, "", 
  "", 1073., 568.868, "", "", "", "", 3423., 1.040683*^6, 551.735, 1.815, 
  10184., 5.399, 0.084, 11.9, "tests performed", 16819., 16244., 575., 848., 
  1210., 0.89, 0.86, 0.03, 642., 57.41, 1.886202*^6, 31.212, 43.9, 19.754, 
  14.136, 25063.846, 0.7, 350.06, 4.91, 25.6, 51., "", 5.57, 75.29, 0.866}, 
 {"LVA", "Europe", "Latvia", "2021-01-19", 56720., 812., 849., 1012., 29., 
  18.571, 30071.01, 430.495, 450.111, 536.528, 15.375, 9.846, 0.98, "", "", 
  1062., 563.036, "", "", "", "", 13629., 1.054312*^6, 558.96, 7.226, 10343., 
  5.484, 0.082, 12.2, "tests performed", 17696., 16316., 1380., 877., 1103., 
  0.94, 0.87, 0.07, 585., 57.41, 1.886202*^6, 31.212, 43.9, 19.754, 14.136, 
  25063.846, 0.7, 350.06, 4.91, 25.6, 51., "", 5.57, 75.29, 0.866}, 
 {"LVA", "Europe", "Latvia", "2021-01-20", 57808., 1088., 825.143, 1032., 
  20., 17.571, 30647.831, 576.821, 437.463, 547.131, 10.603, 9.316, 0.97, "", 
  "", 1016., 538.649, "", "", "", "", 12732., 1.067044*^6, 565.71, 6.75, 
  10406., 5.517, 0.079, 12.6, "tests performed", 18471., 16335., 2136., 775., 
  998., 0.98, 0.87, 0.11, 529., 57.41, 1.886202*^6, 31.212, 43.9, 19.754, 
  14.136, 25063.846, 0.7, 350.06, 4.91, 25.6, 51., "", 5.57, 75.29, 0.866}, 
 {"LVA", "Europe", "Latvia", "2021-01-21", 58710., 902., 818.286, 1057., 25., 
  19.571, 31126.041, 478.21, 433.827, 560.385, 13.254, 10.376, 0.97, "", "", 
  1010., 535.468, "", "", "", "", 11816., 1.07886*^6, 571.975, 6.264, 10348., 
  5.486, 0.079, 12.6, "tests performed", 18750., 16601., 2149., 279., 777., 
  0.99, 0.88, 0.11, 412., 57.41, 1.886202*^6, 31.212, 43.9, 19.754, 14.136, 
  25063.846, 0.7, 350.06, 4.91, 25.6, 51., "", 5.57, 75.29, 0.866}, 
 {"LVA", "Europe", "Latvia", "2021-01-22", 59586., 876., 788.571, 1076., 19., 
  20.143, 31590.466, 464.425, 418.074, 570.459, 10.073, 10.679, 0.97, "", "", 
  1015., 538.118, "", "", "", "", 12397., 1.091257*^6, 578.547, 6.572, 
  10340., 5.482, 0.076, 13.1, "tests performed", 18966., 16800., 2166., 216., 
  540., 1.01, 0.89, 0.11, 286., 57.41, 1.886202*^6, 31.212, 43.9, 19.754, 
  14.136, 25063.846, 0.7, 350.06, 4.91, 25.6, 51., "", 5.57, 75.29, 0.866}, 
 {"LVA", "Europe", "Latvia", "2021-01-23", 60496., 910., 771.286, 1097., 21., 
  19.429, 32072.917, 482.451, 408.909, 581.592, 11.133, 10.3, 0.97, "", "", 
  944., 500.477, "", "", "", "", 10598., 1.101855*^6, 584.166, 5.619, 10167., 
  5.39, 0.076, 13.2, "tests performed", 19092., 16926., 2166., 126., 463., 
  1.01, 0.9, 0.11, 245., 57.41, 1.886202*^6, 31.212, 43.9, 19.754, 14.136, 
  25063.846, 0.7, 350.06, 4.91, 25.6, 51., "", 5.57, 75.29, 0.866}, 
 {"LVA", "Europe", "Latvia", "2021-01-24", 61008., 512., 763.429, 1111., 14., 
  19., 32344.362, 271.445, 404.744, 589.014, 7.422, 10.073, 0.97, "", "", 
  1007., 533.877, 159.188, 84.396, 739.58, 392.1, 5506., 1.107361*^6, 
  587.085, 2.919, 10014., 5.309, 0.076, 13.1, "tests performed", 19093., 
  16927., 2166., 1., 446., 1.01, 0.9, 0.11, 236., 57.41, 1.886202*^6, 31.212, 
  43.9, 19.754, 14.136, 25063.846, 0.7, 350.06, 4.91, 25.6, 51., "", 5.57, 
  75.29, 0.866}, {"LVA", "Europe", "Latvia", "2021-01-25", 61231., 223., 
  760.429, 1114., 3., 18.714, 32462.589, 118.227, 403.153, 590.605, 1.59, 
  9.922, 0.97, "", "", 1052., 557.735, "", "", "", "", 3901., 1.111262*^6, 
  589.153, 2.068, 10083., 5.346, 0.075, 13.3, "tests performed", 19761., 
  16946., 2815., 668., 420., 1.05, 0.9, 0.15, 223., 57.41, 1.886202*^6, 
  31.212, 43.9, 19.754, 14.136, 25063.846, 0.7, 350.06, 4.91, 25.6, 51., "", 
  5.57, 75.29, 0.866}, {"LVA", "Europe", "Latvia", "2021-01-26", 61924., 
  693., 743.429, 1126., 12., 16.286, 32829.994, 367.405, 394.14, 596.967, 
  6.362, 8.634, 0.97, "", "", 972., 515.321, "", "", "", "", 12552., 
  1.123814*^6, 595.808, 6.655, 9929., 5.264, 0.075, 13.4, "tests performed", 
  20614., 16976., 3638., 853., 417., 1.09, 0.9, 0.19, 221., 57.41, 
  1.886202*^6, 31.212, 43.9, 19.754, 14.136, 25063.846, 0.7, 350.06, 4.91, 
  25.6, 51., "", 5.57, 75.29, 0.866}, {"LVA", "Europe", "Latvia", 
  "2021-01-27", 63027., 1103., 745.571, 1138., 12., 15.143, 33414.767, 
  584.773, 395.277, 603.329, 6.362, 8.028, 0.98, "", "", 921., 488.283, "", 
  "", "", "", 12197., 1.136011*^6, 602.274, 6.466, 9852., 5.223, 0.076, 13.2, 
  "tests performed", 21437., 17057., 4380., 823., 424., 1.14, 0.9, 0.23, 
  225., 57.41, 1.886202*^6, 31.212, 43.9, 19.754, 14.136, 25063.846, 0.7, 
  350.06, 4.91, 25.6, 51., "", 5.57, 75.29, 0.866}, 
 {"LVA", "Europe", "Latvia", "2021-01-28", 63992., 965., 754.571, 1148., 10., 
  13., 33926.377, 511.61, 400.048, 608.63, 5.302, 6.892, 0.98, "", "", 944., 
  500.477, "", "", "", "", 10982., 1.146993*^6, 608.097, 5.822, 9733., 5.16, 
  0.078, 12.9, "tests performed", 22220., 17086., 5134., 783., 496., 1.18, 
  0.91, 0.27, 263., 57.41, 1.886202*^6, 31.212, 43.9, 19.754, 14.136, 
  25063.846, 0.7, 350.06, 4.91, 25.6, 51., "", 5.57, 75.29, 0.866}, 
 {"LVA", "Europe", "Latvia", "2021-01-29", 64923., 931., 762.429, 1166., 18., 
  12.857, 34419.961, 493.584, 404.214, 618.173, 9.543, 6.816, 0.98, "", "", 
  949., 503.127, "", "", "", "", 11507., 1.1585*^6, 614.197, 6.101, 9606., 
  5.093, 0.079, 12.6, "tests performed", 23185., 17138., 6047., 965., 603., 
  1.23, 0.91, 0.32, 320., 57.41, 1.886202*^6, 31.212, 43.9, 19.754, 14.136, 
  25063.846, 0.7, 350.06, 4.91, 25.6, 51., "", 5.57, 75.29, 0.866}, 
 {"LVA", "Europe", "Latvia", "2021-01-30", 65708., 785., 744.571, 1180., 14., 
  11.857, 34836.142, 416.18, 394.746, 625.596, 7.422, 6.286, 0.98, "", "", 
  918., 486.692, "", "", "", "", 9960., 1.16846*^6, 619.478, 5.28, 9515., 
  5.045, 0.078, 12.8, "tests performed", 23493., 17142., 6351., 308., 629., 
  1.25, 0.91, 0.34, 333., 57.41, 1.886202*^6, 31.212, 43.9, 19.754, 14.136, 
  25063.846, 0.7, 350.06, 4.91, 25.6, 51., "", 5.57, 75.29, 0.866}, 
 {"LVA", "Europe", "Latvia", "2021-01-31", 66241., 533., 747.571, 1195., 15., 
  12., 35118.72, 282.578, 396.337, 633.548, 7.952, 6.362, 0.99, "", "", 948., 
  502.597, 161.165, 85.444, 700.031, 371.132, 5361., 1.173821*^6, 622.32, 
  2.842, 9494., 5.033, 0.079, 12.7, "tests performed", 23827., 17142., 6685., 
  334., 676., 1.26, 0.91, 0.35, 358., 57.41, 1.886202*^6, 31.212, 43.9, 
  19.754, 14.136, 25063.846, 0.7, 350.06, 4.91, 25.6, 51., "", 5.57, 75.29, 
  0.866}, {"LVA", "Europe", "Latvia", "2021-02-01", 66652., 411., 774.429, 
  1202., 7., 12.571, 35336.618, 217.898, 410.576, 637.259, 3.711, 6.665, 
  0.99, "", "", 988., 523.804, "", "", "", "", 3944., 1.177765*^6, 624.411, 
  2.091, 9500., 5.037, 0.082, 12.3, "tests performed", 25015., 17155., 7860., 
  1188., 751., 1.33, 0.91, 0.42, 398., 57.41, 1.886202*^6, 31.212, 43.9, 
  19.754, 14.136, 25063.846, 0.7, 350.06, 4.91, 25.6, 51., "", 5.57, 75.29, 
  0.866}, {"LVA", "Europe", "Latvia", "2021-02-02", 67427., 775., 786.143, 
  1219., 17., 13.286, 35747.497, 410.879, 416.786, 646.272, 9.013, 7.044, 
  0.99, "", "", 1070., 567.278, "", "", "", "", 12949., 1.190714*^6, 631.276, 
  6.865, 9557., 5.067, 0.082, 12.2, "tests performed", 26831., 17292., 9539., 
  1816., 888., 1.42, 0.92, 0.51, 471., 57.41, 1.886202*^6, 31.212, 43.9, 
  19.754, 14.136, 25063.846, 0.7, 350.06, 4.91, 25.6, 51., "", 5.57, 75.29, 
  0.866}, {"LVA", "Europe", "Latvia", "2021-02-03", 68658., 1231., 804.429, 
  1250., 31., 16., 36400.131, 652.634, 426.481, 662.707, 16.435, 8.483, 0.98, 
  "", "", 925., 490.403, "", "", "", "", 12317., 1.203031*^6, 637.806, 6.53, 
  9574., 5.076, 0.084, 11.9, "tests performed", 28455., 17536., 10919., 
  1624., 1003., 1.51, 0.93, 0.58, 532., 57.41, 1.886202*^6, 31.212, 43.9, 
  19.754, 14.136, 25063.846, 0.7, 350.06, 4.91, 25.6, 51., "", 5.57, 75.29, 
  0.866}, {"LVA", "Europe", "Latvia", "2021-02-04", 69400., 742., 772.571, 
  1281., 31., 19., 36793.514, 393.383, 409.591, 679.143, 16.435, 10.073, 
  0.98, "", "", 898., 476.089, "", "", "", "", 11818., 1.214849*^6, 644.072, 
  6.266, 9694., 5.139, 0.08, 12.5, "tests performed", 29962., 17676., 12286., 
  1507., 1106., 1.59, 0.94, 0.65, 586., 57.41, 1.886202*^6, 31.212, 43.9, 
  19.754, 14.136, 25063.846, 0.7, 350.06, 4.91, 25.6, 51., "", 5.57, 75.29, 
  0.866}, {"LVA", "Europe", "Latvia", "2021-02-05", 70276., 876., 764.714, 
  1309., 28., 20.429, 37257.939, 464.425, 405.425, 693.987, 14.845, 10.831, 
  0.98, "", "", 884., 468.667, "", "", "", "", 11495., 1.226344*^6, 650.166, 
  6.094, 9692., 5.138, 0.079, 12.7, "tests performed", 31631., 17838., 
  13793., 1669., 1207., 1.68, 0.95, 0.73, 640., 57.41, 1.886202*^6, 31.212, 
  43.9, 19.754, 14.136, 25063.846, 0.7, 350.06, 4.91, 25.6, 51., "", 5.57, 
  75.29, 0.866}, {"LVA", "Europe", "Latvia", "2021-02-06", 71320., 1044., 
  801.714, 1327., 18., 21., 37811.433, 553.493, 425.042, 703.53, 9.543, 
  11.133, 0.98, "", "", 829., 439.508, "", "", "", "", 11439., 1.237783*^6, 
  656.23, 6.065, 9903., 5.25, 0.081, 12.4, "tests performed", 32201., 17847., 
  14354., 570., 1244., 1.71, 0.95, 0.76, 660., 57.41, 1.886202*^6, 31.212, 
  43.9, 19.754, 14.136, 25063.846, 0.7, 350.06, 4.91, 25.6, 51., "", 5.57, 
  75.29, 0.866}, {"LVA", "Europe", "Latvia", "2021-02-07", 71800., 480., 
  794.143, 1339., 12., 20.571, 38065.912, 254.48, 421.027, 709.892, 6.362, 
  10.906, 0.98, "", "", 877., 464.956, 153.255, 81.251, 636.751, 337.584, 
  5152., 1.242935*^6, 658.962, 2.731, 9873., 5.234, 0.08, 12.4, 
  "tests performed", 32326., 17849., 14477., 125., 1214., 1.71, 0.95, 0.77, 
  644., 57.41, 1.886202*^6, 31.212, 43.9, 19.754, 14.136, 25063.846, 0.7, 
  350.06, 4.91, 25.6, 51., "", 5.57, 75.29, 0.866}, 
 {"LVA", "Europe", "Latvia", "2021-02-08", 72088., 288., 776.571, 1347., 8., 
  20.714, 38218.6, 152.688, 411.712, 714.133, 4.241, 10.982, 0.97, "", "", 
  905., 479.8, "", "", "", "", 3327., 1.246262*^6, 660.726, 1.764, 9785., 
  5.188, 0.079, 12.6, "tests performed", 32737., 18105., 14632., 411., 1103., 
  1.74, 0.96, 0.78, 585., 53.7, 1.886202*^6, 31.212, 43.9, 19.754, 14.136, 
  25063.846, 0.7, 350.06, 4.91, 25.6, 51., "", 5.57, 75.29, 0.866}, 
 {"LVA", "Europe", "Latvia", "2021-02-09", 72869., 781., 777.429, 1363., 16., 
  20.571, 38632.66, 414.06, 412.166, 722.616, 8.483, 10.906, 0.97, "", "", 
  865., 458.594, "", "", "", "", 13108., 1.25937*^6, 667.675, 6.949, 9808., 
  5.2, 0.079, 12.6, "tests performed", 32921., 18246., 14675., 184., 870., 
  1.75, 0.97, 0.78, 461., 53.7, 1.886202*^6, 31.212, 43.9, 19.754, 14.136, 
  25063.846, 0.7, 350.06, 4.91, 25.6, 51., "", 5.57, 75.29, 0.866}, 
 {"LVA", "Europe", "Latvia", "2021-02-10", 73859., 990., 743., 1395., 32., 
  20.714, 39157.524, 524.864, 393.913, 739.581, 16.965, 10.982, 0.97, "", "", 
  824., 436.857, "", "", "", "", 12334., 1.271704*^6, 674.214, 6.539, 9810., 
  5.201, 0.076, 13.2, "tests performed", 33551., 18677., 14874., 630., 728., 
  1.78, 0.99, 0.79, 386., 53.7, 1.886202*^6, 31.212, 43.9, 19.754, 14.136, 
  25063.846, 0.7, 350.06, 4.91, 25.6, 51., "", 5.57, 75.29, 0.866}, 
 {"LVA", "Europe", "Latvia", "2021-02-11", 74701., 842., 757.286, 1416., 21., 
  19.286, 39603.924, 446.4, 401.487, 750.715, 11.133, 10.225, 0.96, "", "", 
  840., 445.339, "", "", "", "", 12340., 1.284044*^6, 680.756, 6.542, 9885., 
  5.241, 0.077, 13.1, "tests performed", 35337., 19781., 15556., 1786., 768., 
  1.87, 1.05, 0.82, 407., 56.48, 1.886202*^6, 31.212, 43.9, 19.754, 14.136, 
  25063.846, 0.7, 350.06, 4.91, 25.6, 51., "", 5.57, 75.29, 0.866}, 
 {"LVA", "Europe", "Latvia", "2021-02-12", 75509., 808., 747.571, 1431., 15., 
  17.429, 40032.298, 428.374, 396.337, 758.667, 7.952, 9.24, 0.96, "", "", 
  844., 447.46, "", "", "", "", 12104., 1.296148*^6, 687.173, 6.417, 9972., 
  5.287, 0.075, 13.3, "tests performed", 37076., 20962., 16114., 1739., 778., 
  1.97, 1.11, 0.85, 412., 56.48, 1.886202*^6, 31.212, 43.9, 19.754, 14.136, 
  25063.846, 0.7, 350.06, 4.91, 25.6, 51., "", 5.57, 75.29, 0.866}, 
 {"LVA", "Europe", "Latvia", "2021-02-13", 76282., 773., 708.857, 1443., 12., 
  16.571, 40442.116, 409.818, 375.812, 765.029, 6.362, 8.786, 0.96, "", "", 
  812., 430.495, "", "", "", "", 10157., 1.306305*^6, 692.558, 5.385, 9789., 
  5.19, 0.072, 13.8, "tests performed", 37477., 21186., 16291., 401., 754., 
  1.99, 1.12, 0.86, 400., 56.48, 1.886202*^6, 31.212, 43.9, 19.754, 14.136, 
  25063.846, 0.7, 350.06, 4.91, 25.6, 51., "", 5.57, 75.29, 0.866}, 
 {"LVA", "Europe", "Latvia", "2021-02-14", 76706., 424., 700.857, 1451., 8., 
  16., 40666.906, 224.79, 371.571, 769.271, 4.241, 8.483, 0.96, "", "", 831., 
  440.568, 154.244, 81.775, 564.573, 299.317, 4955., 1.31126*^6, 695.185, 
  2.627, 9761., 5.175, 0.072, 13.9, "tests performed", 37498., 21187., 
  16311., 21., 739., 1.99, 1.12, 0.86, 392., 56.48, 1.886202*^6, 31.212, 
  43.9, 19.754, 14.136, 25063.846, 0.7, 350.06, 4.91, 25.6, 51., "", 5.57, 
  75.29, 0.866}, {"LVA", "Europe", "Latvia", "2021-02-15", 76984., 278., 
  699.429, 1468., 17., 17.286, 40814.292, 147.386, 370.813, 778.284, 9.013, 
  9.164, 0.96, "", "", 851., 451.171, "", "", "", "", 3186., 1.314446*^6, 
  696.874, 1.689, 9741., 5.164, 0.072, 13.9, "tests performed", 38377., 
  21911., 16466., 879., 806., 2.03, 1.16, 0.87, 427., 56.48, 1.886202*^6, 
  31.212, 43.9, 19.754, 14.136, 25063.846, 0.7, 350.06, 4.91, 25.6, 51., "", 
  5.57, 75.29, 0.866}, {"LVA", "Europe", "Latvia", "2021-02-16", 77697., 
  713., 689.714, 1486., 18., 17.571, 41192.301, 378.008, 365.663, 787.827, 
  9.543, 9.316, 0.96, "", "", 837., 443.749, "", "", "", "", 12908., 
  1.327354*^6, 703.718, 6.843, 9712., 5.149, 0.071, 14.1, "tests performed", 
  39760., 23218., 16542., 1383., 977., 2.11, 1.23, 0.88, 518., 56.48, 
  1.886202*^6, 31.212, 43.9, 19.754, 14.136, 25063.846, 0.7, 350.06, 4.91, 
  25.6, 51., "", 5.57, 75.29, 0.866}, {"LVA", "Europe", "Latvia", 
  "2021-02-17", 78643., 946., 683.429, 1508., 22., 16.143, 41693.838, 
  501.537, 362.331, 799.49, 11.664, 8.558, 0.96, "", "", 796., 422.012, "", 
  "", "", "", 12251., 1.339605*^6, 710.213, 6.495, 9700., 5.143, 0.07, 14.2, 
  "tests performed", 41759., 25038., 16721., 1999., 1173., 2.21, 1.33, 0.89, 
  622., 56.48, 1.886202*^6, 31.212, 43.9, 19.754, 14.136, 25063.846, 0.7, 
  350.06, 4.91, 25.6, 51., "", 5.57, 75.29, 0.866}, 
 {"LVA", "Europe", "Latvia", "2021-02-18", 79351., 708., 664.286, 1521., 13., 
  15., 42069.195, 375.357, 352.182, 806.382, 6.892, 7.952, 0.96, "", "", 
  767., 406.637, "", "", "", "", 10929., 1.350534*^6, 716.007, 5.794, 9499., 
  5.036, 0.07, 14.3, "tests performed", 43312., 26536., 16776., 1553., 1139., 
  2.3, 1.41, 0.89, 604., 56.48, 1.886202*^6, 31.212, 43.9, 19.754, 14.136, 
  25063.846, 0.7, 350.06, 4.91, 25.6, 51., "", 5.57, 75.29, 0.866}, 
 {"LVA", "Europe", "Latvia", "2021-02-19", 80040., 689., 647.286, 1533., 12., 
  14.571, 42434.479, 365.284, 343.169, 812.744, 6.362, 7.725, 0.97, "", "", 
  753., 399.215, "", "", "", "", 10915., 1.361449*^6, 721.794, 5.787, 9329., 
  4.946, 0.069, 14.4, "tests performed", 44691., 27858., 16833., 1379., 
  1088., 2.37, 1.48, 0.89, 577., 56.48, 1.886202*^6, 31.212, 43.9, 19.754, 
  14.136, 25063.846, 0.7, 350.06, 4.91, 25.6, 51., "", 5.57, 75.29, 0.866}, 
 {"LVA", "Europe", "Latvia", "2021-02-20", 81109., 1069., 689.571, 1538., 5., 
  13.571, 43001.227, 566.747, 365.587, 815.395, 2.651, 7.195, 0.97, "", "", 
  715., 379.069, "", "", "", "", 11165., 1.372614*^6, 727.713, 5.919, 9473., 
  5.022, 0.073, 13.7, "tests performed", 45435., 28583., 16852., 744., 1137., 
  2.41, 1.52, 0.89, 603., 56.48, 1.886202*^6, 31.212, 43.9, 19.754, 14.136, 
  25063.846, 0.7, 350.06, 4.91, 25.6, 51., "", 5.57, 75.29, 0.866}, 
 {"LVA", "Europe", "Latvia", "2021-02-21", 81519., 410., 687.571, 1542., 4., 
  13., 43218.595, 217.368, 364.527, 817.516, 2.121, 6.892, 0.97, "", "", 
  740., 392.323, 124.582, 66.049, 491.406, 260.527, 4819., 1.377433*^6, 
  730.268, 2.555, 9453., 5.012, 0.073, 13.7, "tests performed", 46243., 
  29391., 16852., 808., 1249., 2.45, 1.56, 0.89, 662., 56.48, 1.886202*^6, 
  31.212, 43.9, 19.754, 14.136, 25063.846, 0.7, 350.06, 4.91, 25.6, 51., "", 
  5.57, 75.29, 0.866}, {"LVA", "Europe", "Latvia", "2021-02-22", 81793., 
  274., 687., 1546., 4., 11.143, 43363.86, 145.265, 364.224, 819.636, 2.121, 
  5.908, 0.97, "", "", 771., 408.758, "", "", "", "", 3334., 1.380767*^6, 
  732.036, 1.768, 9474., 5.023, 0.073, 13.8, "tests performed", 48028., 
  31145., 16883., 1785., 1379., 2.55, 1.65, 0.9, 731., 56.48, 1.886202*^6, 
  31.212, 43.9, 19.754, 14.136, 25063.846, 0.7, 350.06, 4.91, 25.6, 51., "", 
  5.57, 75.29, 0.866}, {"LVA", "Europe", "Latvia", "2021-02-23", 82462., 
  669., 680.714, 1570., 24., 12., 43718.541, 354.681, 360.892, 832.36, 
  12.724, 6.362, 0.96, "", "", 748., 396.564, "", "", "", "", 12678., 
  1.393445*^6, 738.757, 6.721, 9442., 5.006, 0.072, 13.9, "tests performed", 
  50424., 33512., 16912., 2396., 1523., 2.67, 1.78, 0.9, 807., 56.48, 
  1.886202*^6, 31.212, 43.9, 19.754, 14.136, 25063.846, 0.7, 350.06, 4.91, 
  25.6, 51., "", 5.57, 75.29, 0.866}, {"LVA", "Europe", "Latvia", 
  "2021-02-24", 83445., 983., 686., 1587., 17., 11.286, 44239.694, 521.153, 
  363.694, 841.373, 9.013, 5.983, 0.96, "", "", 728., 385.961, "", "", "", 
  "", 12591., 1.406036*^6, 745.432, 6.675, 9490., 5.031, 0.072, 13.8, 
  "tests performed", 54747., 37803., 16944., 4323., 1855., 2.9, 2., 0.9, 
  983., 56.48, 1.886202*^6, 31.212, 43.9, 19.754, 14.136, 25063.846, 0.7, 
  350.06, 4.91, 25.6, 51., "", 5.57, 75.29, 0.866}, 
 {"LVA", "Europe", "Latvia", "2021-02-25", 84258., 813., 701., 1593., 6., 
  10.286, 44670.719, 431.025, 371.646, 844.554, 3.181, 5.453, 0.96, "", "", 
  720., 381.719, "", "", "", "", 12232., 1.418268*^6, 751.917, 6.485, 9676., 
  5.13, 0.072, 13.8, "tests performed", 58950., 41962., 16988., 4203., 2234., 
  3.13, 2.22, 0.9, 1184., 56.48, 1.886202*^6, 31.212, 43.9, 19.754, 14.136, 
  25063.846, 0.7, 350.06, 4.91, 25.6, 51., "", 5.57, 75.29, 0.866}, 
 {"LVA", "Europe", "Latvia", "2021-02-26", 84983., 725., 706.143, 1601., 8., 
  9.714, 45055.09, 384.37, 374.373, 848.796, 4.241, 5.15, 0.95, "", "", 700., 
  371.116, "", "", "", "", 12715., 1.430983*^6, 758.658, 6.741, 9933., 5.266, 
  0.071, 14.1, "tests performed", 62338., 45261., 17077., 3388., 2521., 3.3, 
  2.4, 0.91, 1337., 56.48, 1.886202*^6, 31.212, 43.9, 19.754, 14.136, 
  25063.846, 0.7, 350.06, 4.91, 25.6, 51., "", 5.57, 75.29, 0.866}, 
 {"LVA", "Europe", "Latvia", "2021-02-27", 85810., 827., 671.571, 1614., 13., 
  10.857, 45493.537, 438.447, 356.044, 855.688, 6.892, 5.756, 0.95, "", "", 
  665., 352.56, "", "", "", "", 12088., 1.443071*^6, 765.067, 6.409, 10065., 
  5.336, 0.067, 15., "tests performed", 62928., 45842., 17086., 590., 2499., 
  3.34, 2.43, 0.91, 1325., 56.48, 1.886202*^6, 31.212, 43.9, 19.754, 14.136, 
  25063.846, 0.7, 350.06, 4.91, 25.6, 51., "", 5.57, 75.29, 0.866}, 
 {"LVA", "Europe", "Latvia", "2021-02-28", 86186., 376., 666.714, 1618., 4., 
  10.857, 45692.879, 199.342, 353.469, 857.808, 2.121, 5.756, 0.95, "", "", 
  682., 361.573, 121.615, 64.476, 483.496, 256.333, 4839., 1.44791*^6, 
  767.633, 2.565, 10068., 5.338, 0.066, 15.1, "tests performed", 63060., 
  45972., 17088., 132., 2402., 3.34, 2.44, 0.91, 1273., 56.48, 1.886202*^6, 
  31.212, 43.9, 19.754, 14.136, 25063.846, 0.7, 350.06, 4.91, 25.6, 51., "", 
  5.57, 75.29, 0.866}, {"LVA", "Europe", "Latvia", "2021-03-01", 86458., 
  272., 666.429, 1621., 3., 10.714, 45837.084, 144.205, 353.318, 859.399, 
  1.59, 5.68, 0.95, "", "", 728., 385.961, "", "", "", "", 3451., 
  1.451361*^6, 769.462, 1.83, 10085., 5.347, 0.066, 15.1, "tests performed", 
  64823., 47507., 17316., 1763., 2399., 3.44, 2.52, 0.92, 1272., 56.48, 
  1.886202*^6, 31.212, 43.9, 19.754, 14.136, 25063.846, 0.7, 350.06, 4.91, 
  25.6, 51., "", 5.57, 75.29, 0.866}, {"LVA", "Europe", "Latvia", 
  "2021-03-02", 87103., 645., 663., 1638., 17., 9.714, 46179.041, 341.957, 
  351.5, 868.412, 9.013, 5.15, 0.94, "", "", 710., 376.418, "", "", "", "", 
  14225., 1.465586*^6, 777.004, 7.542, 10306., 5.464, 0.064, 15.5, 
  "tests performed", 67007., 49389., 17618., 2184., 2369., 3.55, 2.62, 0.93, 
  1256., 56.48, 1.886202*^6, 31.212, 43.9, 19.754, 14.136, 25063.846, 0.7, 
  350.06, 4.91, 25.6, 51., "", 5.57, 75.29, 0.866}, 
 {"LVA", "Europe", "Latvia", "2021-03-03", 88022., 919., 653.857, 1654., 16., 
  9.571, 46666.264, 487.222, 346.653, 876.894, 8.483, 5.074, 0.94, "", "", 
  702., 372.176, "", "", "", "", 14339., 1.479925*^6, 784.606, 7.602, 10556., 
  5.596, 0.062, 16.1, "tests performed", 71129., 53322., 17807., 4122., 
  2340., 3.77, 2.83, 0.94, 1241., 56.48, 1.886202*^6, 31.212, 43.9, 19.754, 
  14.136, 25063.846, 0.7, 350.06, 4.91, 25.6, 51., "", 5.57, 75.29, 0.866}, 
 {"LVA", "Europe", "Latvia", "2021-03-04", 88668., 646., 630., 1666., 12., 
  10.429, 47008.751, 342.487, 334.005, 883.256, 6.362, 5.529, 0.93, "", "", 
  696., 368.995, "", "", "", "", 15156., 1.495081*^6, 792.641, 8.035, 10973., 
  5.818, 0.057, 17.4, "tests performed", 77121., 59197., 17924., 5992., 
  2596., 4.09, 3.14, 0.95, 1376., 56.48, 1.886202*^6, 31.212, 43.9, 19.754, 
  14.136, 25063.846, 0.7, 350.06, 4.91, 25.6, 51., "", 5.57, 75.29, 0.866}, 
 {"LVA", "Europe", "Latvia", "2021-03-05", 89414., 746., 633., 1680., 14., 
  11.286, 47404.255, 395.504, 335.595, 890.679, 7.422, 5.983, 0.93, "", "", 
  699., 370.586, "", "", "", "", 15923., 1.511004*^6, 801.083, 8.442, 11432., 
  6.061, 0.055, 18.1, "tests performed", 81954., 63893., 18061., 4833., 
  2802., 4.34, 3.39, 0.96, 1486., 56.48, 1.886202*^6, 31.212, 43.9, 19.754, 
  14.136, 25063.846, 0.7, 350.06, 4.91, 25.6, 51., "", 5.57, 75.29, 0.866}, 
 {"LVA", "Europe", "Latvia", "2021-03-06", 90009., 595., 599.857, 1687., 7., 
  10.429, 47719.703, 315.449, 318.024, 894.39, 3.711, 5.529, 0.93, "", "", 
  649., 344.078, "", "", "", "", 12859., 1.523863*^6, 807.9, 6.817, 11542., 
  6.119, 0.052, 19.2, "tests performed", 82728., 64663., 18065., 774., 2829., 
  4.39, 3.43, 0.96, 1500., 56.48, 1.886202*^6, 31.212, 43.9, 19.754, 14.136, 
  25063.846, 0.7, 350.06, 4.91, 25.6, 51., "", 5.57, 75.29, 0.866}, 
 {"LVA", "Europe", "Latvia", "2021-03-07", 90331., 322., 592.143, 1695., 8., 
  11., 47890.417, 170.713, 313.934, 898.631, 4.241, 5.832, 0.93, "", "", 
  685., 363.164, 117.661, 62.38, 513.158, 272.059, 5226., 1.529089*^6, 
  810.671, 2.771, 11597., 6.148, 0.051, 19.6, "tests performed", 82807., 
  64739., 18068., 79., 2821., 4.39, 3.43, 0.96, 1496., 56.48, 1.886202*^6, 
  31.212, 43.9, 19.754, 14.136, 25063.846, 0.7, 350.06, 4.91, 25.6, 51., "", 
  5.57, 75.29, 0.866}, {"LVA", "Europe", "Latvia", "2021-03-08", 90525., 
  194., 581., 1699., 4., 11.143, 47993.269, 102.852, 308.026, 900.752, 2.121, 
  5.908, 0.92, "", "", 730., 387.021, "", "", "", "", 3214., 1.532303*^6, 
  812.375, 1.704, 11563., 6.13, 0.05, 19.9, "tests performed", 84508., 
  66403., 18105., 1701., 2812., 4.48, 3.52, 0.96, 1491., 56.48, 1.886202*^6, 
  31.212, 43.9, 19.754, 14.136, 25063.846, 0.7, 350.06, 4.91, 25.6, 51., "", 
  5.57, 75.29, 0.866}, {"LVA", "Europe", "Latvia", "2021-03-09", 90997., 
  472., 556.286, 1705., 6., 9.571, 48243.507, 250.238, 294.924, 903.933, 
  3.181, 5.074, 0.92, "", "", 683., 362.103, "", "", "", "", 15633., 
  1.547936*^6, 820.663, 8.288, 11764., 6.237, 0.047, 21.1, "tests performed", 
  86867., 68737., 18130., 2359., 2837., 4.61, 3.64, 0.96, 1504., 56.48, 
  1.886202*^6, 31.212, 43.9, 19.754, 14.136, 25063.846, 0.7, 350.06, 4.91, 
  25.6, 51., "", 5.57, 75.29, 0.866}, {"LVA", "Europe", "Latvia", 
  "2021-03-10", 91636., 639., 516.286, 1726., 21., 10.286, 48582.283, 
  338.776, 273.717, 915.066, 11.133, 5.453, 0.93, "", "", 635., 336.655, "", 
  "", "", "", 16705., 1.564641*^6, 829.519, 8.856, 12102., 6.416, 0.043, 
  23.4, "tests performed", 89339., 71176., 18163., 2472., 2601., 4.74, 3.77, 
  0.96, 1379., 56.48, 1.886202*^6, 31.212, 43.9, 19.754, 14.136, 25063.846, 
  0.7, 350.06, 4.91, 25.6, 51., "", 5.57, 75.29, 0.866}, 
 {"LVA", "Europe", "Latvia", "2021-03-11", 92274., 638., 515.143, 1737., 11., 
  10.143, 48920.529, 338.246, 273.111, 920.898, 5.832, 5.377, 0.93, "", "", 
  629., 333.474, "", "", "", "", 17483., 1.582124*^6, 838.788, 9.269, 12435., 
  6.593, 0.041, 24.1, "tests performed", 91992., 73819., 18173., 2653., 
  2124., 4.88, 3.91, 0.96, 1126., 56.48, 1.886202*^6, 31.212, 43.9, 19.754, 
  14.136, 25063.846, 0.7, 350.06, 4.91, 25.6, 51., "", 5.57, 75.29, 0.866}, 
 {"LVA", "Europe", "Latvia", "2021-03-12", 92906., 632., 498.857, 1746., 9., 
  9.429, 49255.594, 335.065, 264.477, 925.67, 4.771, 4.999, 0.94, "", "", 
  622., 329.763, "", "", "", "", 18026., 1.60015*^6, 848.345, 9.557, 12735., 
  6.752, 0.039, 25.5, "tests performed", 96964., 78783., 18181., 4972., 
  2144., 5.14, 4.18, 0.96, 1137., 56.48, 1.886202*^6, 31.212, 43.9, 19.754, 
  14.136, 25063.846, 0.7, 350.06, 4.91, 25.6, 51., "", 5.57, 75.29, 0.866}, 
 {"LVA", "Europe", "Latvia", "2021-03-13", 93484., 578., 496.429, 1757., 11., 
  10., 49562.03, 306.436, 263.19, 931.502, 5.832, 5.302, 0.94, "", "", 565., 
  299.544, "", "", "", "", 13870., 1.61402*^6, 855.698, 7.353, 12880., 6.829, 
  0.039, 25.9, "tests performed", 97876., 79694., 18182., 912., 2164., 5.19, 
  4.23, 0.96, 1147., 56.48, 1.886202*^6, 31.212, 43.9, 19.754, 14.136, 
  25063.846, 0.7, 350.06, 4.91, 25.6, 51., "", 5.57, 75.29, 0.866}, 
 {"LVA", "Europe", "Latvia", "2021-03-14", 93781., 297., 492.857, 1767., 10., 
  10.286, 49719.489, 157.459, 261.296, 936.803, 5.302, 5.453, 0.95, "", "", 
  582., 308.557, 125.57, 66.573, 370.779, 196.574, 5990., 1.62001*^6, 
  858.874, 3.176, 12989., 6.886, 0.038, 26.4, "tests performed", 97948., 
  79766., 18182., 72., 2163., 5.19, 4.23, 0.96, 1147., 56.48, 1.886202*^6, 
  31.212, 43.9, 19.754, 14.136, 25063.846, 0.7, 350.06, 4.91, 25.6, 51., "", 
  5.57, 75.29, 0.866}, {"LVA", "Europe", "Latvia", "2021-03-15", 93959., 
  178., 490.571, 1769., 2., 10., 49813.859, 94.37, 260.084, 937.863, 1.06, 
  5.302, 0.95, "", "", 609., 322.871, "", "", "", "", 3635., 1.623645*^6, 
  860.801, 1.927, 13049., 6.918, 0.038, 26.6, "tests performed", 101687., 
  83442., 18245., 3739., 2454., 5.39, 4.42, 0.97, 1301., 56.48, 1.886202*^6, 
  31.212, 43.9, 19.754, 14.136, 25063.846, 0.7, 350.06, 4.91, 25.6, 51., "", 
  5.57, 75.29, 0.866}, {"LVA", "Europe", "Latvia", "2021-03-16", 94602., 
  643., 515., 1777., 8., 10.286, 50154.755, 340.897, 273.035, 942.105, 4.241, 
  5.453, 0.96, "", "", 620., 328.703, "", "", "", "", 16419., 1.640064*^6, 
  869.506, 8.705, 13161., 6.978, 0.039, 25.6, "tests performed", 101869., 
  83502., 18367., 182., 2143., 5.4, 4.43, 0.97, 1136., 56.48, 1.886202*^6, 
  31.212, 43.9, 19.754, 14.136, 25063.846, 0.7, 350.06, 4.91, 25.6, 51., "", 
  5.57, 75.29, 0.866}, {"LVA", "Europe", "Latvia", "2021-03-17", 95420., 
  818., 540.571, 1789., 12., 9., 50588.431, 433.676, 286.593, 948.467, 6.362, 
  4.771, 0.96, "", "", 602., 319.16, "", "", "", "", 15915., 1.655979*^6, 
  877.944, 8.438, 13048., 6.918, 0.041, 24.1, "tests performed", 102040., 
  83568., 18472., 171., 1814., 5.41, 4.43, 0.98, 962., 56.48, 1.886202*^6, 
  31.212, 43.9, 19.754, 14.136, 25063.846, 0.7, 350.06, 4.91, 25.6, 51., "", 
  5.57, 75.29, 0.866}, {"LVA", "Europe", "Latvia", "2021-03-18", 95902., 
  482., 518.286, 1801., 12., 9.143, 50843.971, 255.54, 274.777, 954.829, 
  6.362, 4.847, 0.96, "", "", 585., 310.147, "", "", "", "", 16008., 
  1.671987*^6, 886.431, 8.487, 12838., 6.806, 0.04, 24.8, "tests performed", 
  102314., 83582., 18732., 274., 1475., 5.42, 4.43, 0.99, 782., 56.48, 
  1.886202*^6, 31.212, 43.9, 19.754, 14.136, 25063.846, 0.7, 350.06, 4.91, 
  25.6, 51., "", 5.57, 75.29, 0.866}, {"LVA", "Europe", "Latvia", 
  "2021-03-19", 96524., 622., 516.857, 1811., 10., 9.286, 51173.734, 329.763, 
  274.02, 960.13, 5.302, 4.923, 0.96, "", "", 596., 315.979, "", "", "", "", 
  16904., 1.688891*^6, 895.392, 8.962, 12677., 6.721, 0.041, 24.5, 
  "tests performed", 103015., 83996., 19019., 701., 864., 5.46, 4.45, 1.01, 
  458., 56.48, 1.886202*^6, 31.212, 43.9, 19.754, 14.136, 25063.846, 0.7, 
  350.06, 4.91, 25.6, 51., "", 5.57, 75.29, 0.866}, 
 {"LVA", "Europe", "Latvia", "2021-03-20", 97149., 625., 523.571, 1821., 10., 
  9.143, 51505.088, 331.354, 277.58, 965.432, 5.302, 4.847, 0.96, "", "", 
  559., 296.363, "", "", "", "", 13840., 1.702731*^6, 902.73, 7.337, 12673., 
  6.719, 0.041, 24.2, "tests performed", 103416., 84397., 19019., 401., 791., 
  5.48, 4.47, 1.01, 419., 56.48, 1.886202*^6, 31.212, 43.9, 19.754, 14.136, 
  25063.846, 0.7, 350.06, 4.91, 25.6, 51., "", 5.57, 75.29, 0.866}, 
 {"LVA", "Europe", "Latvia", "2021-03-21", 97409., 260., 518.286, 1826., 5., 
  8.429, 51642.931, 137.843, 274.777, 968.083, 2.651, 4.469, 0.97, "", "", 
  587., 311.207, 104.807, 55.565, 414.284, 219.639, 4931., 1.707662*^6, 
  905.344, 2.614, 12522., 6.639, 0.041, 24.2, "tests performed", 103440., 
  84421., 19019., 24., 785., 5.48, 4.48, 1.01, 416., 56.48, 1.886202*^6, 
  31.212, 43.9, 19.754, 14.136, 25063.846, 0.7, 350.06, 4.91, 25.6, 51., "", 
  5.57, 75.29, 0.866}, {"LVA", "Europe", "Latvia", "2021-03-22", 97586., 
  177., 518.143, 1828., 2., 8.429, 51736.771, 93.839, 274.702, 969.143, 1.06, 
  4.469, 0.97, "", "", 612., 324.462, "", "", "", "", 3266., 1.710928*^6, 
  907.076, 1.732, 12469., 6.611, 0.042, 24.1, "tests performed", 106066., 
  86816., 19250., 2626., 626., 5.62, 4.6, 1.02, 332., 56.48, 1.886202*^6, 
  31.212, 43.9, 19.754, 14.136, 25063.846, 0.7, 350.06, 4.91, 25.6, 51., "", 
  5.57, 75.29, 0.866}, {"LVA", "Europe", "Latvia", "2021-03-23", 98094., 
  508., 498.857, 1840., 12., 9., 52006.095, 269.324, 264.477, 975.505, 6.362, 
  4.771, 0.97, "", "", 607., 321.811, "", "", "", "", 18614., 1.729542*^6, 
  916.944, 9.869, 12783., 6.777, 0.039, 25.6, "tests performed", 111552., 
  91914., 19638., 5486., 1383., 5.91, 4.87, 1.04, 733., 56.48, 1.886202*^6, 
  31.212, 43.9, 19.754, 14.136, 25063.846, 0.7, 350.06, 4.91, 25.6, 51., "", 
  5.57, 75.29, 0.866}, {"LVA", "Europe", "Latvia", "2021-03-24", 98870., 
  776., 492.857, 1851., 11., 8.857, 52417.504, 411.409, 261.296, 981.337, 
  5.832, 4.696, 0.98, "", "", 619., 328.173, "", "", "", "", 16899., 
  1.746441*^6, 925.903, 8.959, 12923., 6.851, 0.038, 26.2, "tests performed", 
  117686., 97365., 20321., 6134., 2235., 6.24, 5.16, 1.08, 1185., 56.48, 
  1.886202*^6, 31.212, 43.9, 19.754, 14.136, 25063.846, 0.7, 350.06, 4.91, 
  25.6, 51., "", 5.57, 75.29, 0.866}, {"LVA", "Europe", "Latvia", 
  "2021-03-25", 99476., 606., 510.571, 1864., 13., 9., 52738.784, 321.281, 
  270.688, 988.229, 6.892, 4.771, 0.98, "", "", 631., 334.535, "", "", "", 
  "", 17518., 1.763959*^6, 935.191, 9.287, 13139., 6.966, 0.039, 25.7, 
  "tests performed", 123061., 102065., 20996., 5375., 2964., 6.52, 5.41, 
  1.11, 1571., 56.48, 1.886202*^6, 31.212, 43.9, 19.754, 14.136, 25063.846, 
  0.7, 350.06, 4.91, 25.6, 51., "", 5.57, 75.29, 0.866}, 
 {"LVA", "Europe", "Latvia", "2021-03-26", 100114., 638., 512.857, 1867., 3., 
  8., 53077.03, 338.246, 271.899, 989.82, 1.59, 4.241, 0.98, "", "", 630., 
  334.005, "", "", "", "", 17881., 1.78184*^6, 944.671, 9.48, 13278., 7.04, 
  0.039, 25.9, "tests performed", 127066., 105372., 21694., 4005., 3436., 
  6.74, 5.59, 1.15, 1822., 56.48, 1.886202*^6, 31.212, 43.9, 19.754, 14.136, 
  25063.846, 0.7, 350.06, 4.91, 25.6, 51., "", 5.57, 75.29, 0.866}, 
 {"LVA", "Europe", "Latvia", "2021-03-27", 100716., 602., 509.571, 1872., 5., 
  7.286, 53396.19, 319.16, 270.157, 992.471, 2.651, 3.863, 0.98, "", "", 
  589., 312.268, "", "", "", "", 14627., 1.796467*^6, 952.426, 7.755, 13391., 
  7.099, 0.038, 26.3, "tests performed", 127630., 105611., 22019., 564., 
  3459., 6.77, 5.6, 1.17, 1834., 56.48, 1.886202*^6, 31.212, 43.9, 19.754, 
  14.136, 25063.846, 0.7, 350.06, 4.91, 25.6, 51., "", 5.57, 75.29, 0.866}, 
 {"LVA", "Europe", "Latvia", "2021-03-28", 101040., 324., 518.714, 1878., 6., 
  7.429, 53567.964, 171.774, 275.005, 995.652, 3.181, 3.938, 0.98, "", "", 
  606., 321.281, 117.661, 62.38, 515.136, 273.107, 4591., 1.801058*^6, 
  954.86, 2.434, 13342., 7.073, 0.039, 25.7, "tests performed", 127659., 
  105640., 22019., 29., 3460., 6.77, 5.6, 1.17, 1834., 56.48, 1.886202*^6, 
  31.212, 43.9, 19.754, 14.136, 25063.846, 0.7, 350.06, 4.91, 25.6, 51., "", 
  5.57, 75.29, 0.866}, {"LVA", "Europe", "Latvia", "2021-03-29", 101207., 
  167., 517.286, 1883., 5., 7.857, 53656.501, 88.538, 274.247, 998.302, 
  2.651, 4.166, 0.98, "", "", 633., 335.595, "", "", "", "", 3517., 
  1.804575*^6, 956.724, 1.865, 13378., 7.093, 0.039, 25.9, "tests performed", 
  129769., 107355., 22414., 2110., 3386., 6.88, 5.69, 1.19, 1795., 56.48, 
  1.886202*^6, 31.212, 43.9, 19.754, 14.136, 25063.846, 0.7, 350.06, 4.91, 
  25.6, 51., "", 5.57, 75.29, 0.866}, {"LVA", "Europe", "Latvia", 
  "2021-03-30", 101733., 526., 519.857, 1893., 10., 7.571, 53935.369, 
  278.867, 275.611, 1003.604, 5.302, 4.014, 0.98, "", "", 625., 331.354, "", 
  "", "", "", 18937., 1.823512*^6, 966.764, 10.04, 13424., 7.117, 0.039, 
  25.8, "tests performed", 134782., 111661., 23121., 5013., 3319., 7.15, 
  5.92, 1.23, 1760., 56.48, 1.886202*^6, 31.212, 43.9, 19.754, 14.136, 
  25063.846, 0.7, 350.06, 4.91, 25.6, 51., "", 5.57, 75.29, 0.866}, 
 {"LVA", "Europe", "Latvia", "2021-03-31", 102363., 630., 499., 1899., 6., 
  6.857, 54269.373, 334.005, 264.553, 1006.785, 3.181, 3.635, 0.97, "", "", 
  613., 324.992, "", "", "", "", 16080., 1.839592*^6, 975.289, 8.525, 13307., 
  7.055, 0.037, 26.7, "tests performed", 140524., 116173., 24351., 5742., 
  3263., 7.45, 6.16, 1.29, 1730., 56.48, 1.886202*^6, 31.212, 43.9, 19.754, 
  14.136, 25063.846, 0.7, 350.06, 4.91, 25.6, 51., "", 5.57, 75.29, 0.866}, 
 {"LVA", "Europe", "Latvia", "2021-04-01", 103001., 638., 503.571, 1913., 
  14., 7., 54607.619, 338.246, 266.976, 1014.207, 7.422, 3.711, 0.97, "", "", 
  576., 305.376, "", "", "", "", 18174., 1.857766*^6, 984.924, 9.635, 13401., 
  7.105, 0.038, 26.6, "tests performed", 144691., 119615., 25076., 4167., 
  3090., 7.67, 6.34, 1.33, 1638., 56.48, 1.886202*^6, 31.212, 43.9, 19.754, 
  14.136, 25063.846, 0.7, 350.06, 4.91, 25.6, 51., "", 5.57, 75.29, 0.866}, 
 {"LVA", "Europe", "Latvia", "2021-04-02", 103588., 587., 496.286, 1922., 9., 
  7.857, 54918.826, 311.207, 263.114, 1018.979, 4.771, 4.166, 0.97, "", "", 
  526., 278.867, "", "", "", "", 17046., 1.874812*^6, 993.961, 9.037, 13282., 
  7.042, 0.037, 26.8, "tests performed", 145257., 120181., 25076., 566., 
  2599., 7.7, 6.37, 1.33, 1378., 56.48, 1.886202*^6, 31.212, 43.9, 19.754, 
  14.136, 25063.846, 0.7, 350.06, 4.91, 25.6, 51., "", 5.57, 75.29, 0.866}, 
 {"LVA", "Europe", "Latvia", "2021-04-03", 103867., 279., 450.143, 1923., 1., 
  7.286, 55066.743, 147.916, 238.65, 1019.509, 0.53, 3.863, 0.97, "", "", 
  573., 303.785, "", "", "", "", 4324., 1.879136*^6, 996.254, 2.292, 11810., 
  6.261, 0.038, 26.2, "tests performed", 148626., 123482., 25144., 3369., 
  2999., 7.88, 6.55, 1.33, 1590., 56.48, 1.886202*^6, 31.212, 43.9, 19.754, 
  14.136, 25063.846, 0.7, 350.06, 4.91, 25.6, 51., "", 5.57, 75.29, 0.866}, 
 {"LVA", "Europe", "Latvia", "2021-04-04", 104105., 238., 437.857, 1931., 8., 
  7.571, 55192.922, 126.179, 232.137, 1023.75, 4.241, 4.014, 0.98, "", "", 
  595., 315.449, 128.537, 68.146, 426.149, 225.929, 4196., 1.883332*^6, 
  998.478, 2.225, 11753., 6.231, 0.037, 26.8, "tests performed", 150247., 
  125103., 25144., 1621., 3227., 7.97, 6.63, 1.33, 1711., 56.48, 1.886202*^6, 
  31.212, 43.9, 19.754, 14.136, 25063.846, 0.7, 350.06, 4.91, 25.6, 51., "", 
  5.57, 75.29, 0.866}, {"LVA", "Europe", "Latvia", "2021-04-05", 104224., 
  119., 431., 1934., 3., 7.286, 55256.012, 63.09, 228.502, 1025.341, 1.59, 
  3.863, 0.99, "", "", 628., 332.944, "", "", "", "", 3139., 1.886471*^6, 
  1000.143, 1.664, 11699., 6.202, 0.037, 27.1, "tests performed", 153113., 
  127968., 25145., 2866., 3335., 8.12, 6.78, 1.33, 1768., 56.48, 1.886202*^6, 
  31.212, 43.9, 19.754, 14.136, 25063.846, 0.7, 350.06, 4.91, 25.6, 51., "", 
  5.57, 75.29, 0.866}, {"LVA", "Europe", "Latvia", "2021-04-06", 104533., 
  309., 400., 1937., 3., 6.286, 55419.833, 163.821, 212.066, 1026.931, 1.59, 
  3.332, 1., "", "", 858., 454.882, "", "", "", "", 4987., 1.891458*^6, 
  1002.787, 2.644, 9707., 5.146, 0.041, 24.3, "tests performed", 158516., 
  132874., 25642., 5403., 3391., 8.4, 7.04, 1.36, 1798., 56.48, 1.886202*^6, 
  31.212, 43.9, 19.754, 14.136, 25063.846, 0.7, 350.06, 4.91, 25.6, 51., "", 
  5.57, 75.29, 0.866}, {"LVA", "Europe", "Latvia", "2021-04-07", 105176., 
  643., 401.857, 1946., 9., 6.714, 55760.73, 340.897, 213.051, 1031.703, 
  4.771, 3.56, 1.02, "", "", 638., 338.246, "", "", "", "", 23143., 
  1.914601*^6, 1015.056, 12.27, 10716., 5.681, 0.038, 26.7, 
  "tests performed", 167734., 141618., 26116., 9218., 3887., 8.89, 7.51, 
  1.38, 2061., 56.48, 1.886202*^6, 31.212, 43.9, 19.754, 14.136, 25063.846, 
  0.7, 350.06, 4.91, 25.6, 51., "", 5.57, 75.29, 0.866}, 
 {"LVA", "Europe", "Latvia", "2021-04-08", 105916., 740., 416.429, 1963., 
  17., 7.143, 56153.053, 392.323, 220.776, 1040.716, 9.013, 3.787, 1.03, "", 
  "", 612., 324.462, "", "", "", "", 24155., 1.938756*^6, 1027.862, 12.806, 
  11570., 6.134, 0.036, 27.8, "tests performed", 174796., 148410., 26386., 
  7062., 4301., 9.27, 7.87, 1.4, 2280., 56.48, 1.886202*^6, 31.212, 43.9, 
  19.754, 14.136, 25063.846, 0.7, 350.06, 4.91, 25.6, 51., "", 5.57, 75.29, 
  0.866}, {"LVA", "Europe", "Latvia", "2021-04-09", 106574., 658., 426.571, 
  1981., 18., 8.429, 56501.902, 348.849, 226.154, 1050.259, 9.543, 4.469, 
  1.04, "", "", 609., 322.871, "", "", "", "", 18589., 1.957345*^6, 1037.718, 
  9.855, 11790., 6.251, 0.036, 27.6, "tests performed", 179686., 153117., 
  26569., 4890., 4918., 9.53, 8.12, 1.41, 2607., 56.48, 1.886202*^6, 31.212, 
  43.9, 19.754, 14.136, 25063.846, 0.7, 350.06, 4.91, 25.6, 51., "", 5.57, 
  75.29, 0.866}, {"LVA", "Europe", "Latvia", "2021-04-10", 107240., 666., 
  481.857, 1986., 5., 9., 56854.992, 353.09, 255.464, 1052.909, 2.651, 4.771, 
  1.04, "", "", 563., 298.483, "", "", "", "", 16852., 1.974197*^6, 1046.652, 
  8.934, 13580., 7.2, 0.035, 28.2, "tests performed", 181341., 154690., 
  26651., 1655., 4674., 9.61, 8.2, 1.41, 2478., 56.48, 1.886202*^6, 31.212, 
  43.9, 19.754, 14.136, 25063.846, 0.7, 350.06, 4.91, 25.6, 51., "", 5.57, 
  75.29, 0.866}, {"LVA", "Europe", "Latvia", "2021-04-11", 107608., 368., 
  500.429, 1986., 0., 7.857, 57050.093, 195.101, 265.31, 1052.909, 0., 4.166, 
  1.04, "", "", 591., 313.328, 134.469, 71.291, 425.16, 225.405, 5386., 
  1.979583*^6, 1049.507, 2.855, 13750., 7.29, 0.036, 27.5, "tests performed", 
  181427., 154776., 26651., 86., 4454., 9.62, 8.21, 1.41, 2361., 56.48, 
  1.886202*^6, 31.212, 43.9, 19.754, 14.136, 25063.846, 0.7, 350.06, 4.91, 
  25.6, 51., "", 5.57, 75.29, 0.866}, {"LVA", "Europe", "Latvia", 
  "2021-04-12", 107818., 210., 513.429, 1990., 4., 8., 57161.428, 111.335, 
  272.202, 1055.03, 2.121, 4.241, 1.05, "", "", 621., 329.233, "", "", "", 
  "", 3209., 1.982792*^6, 1051.209, 1.701, 13760., 7.295, 0.037, 26.8, 
  "tests performed", 183836., 157128., 26708., 2409., 4389., 9.75, 8.33, 
  1.42, 2327., 56.48, 1.886202*^6, 31.212, 43.9, 19.754, 14.136, 25063.846, 
  0.7, 350.06, 4.91, 25.6, 51., "", 5.57, 75.29, 0.866}, 
 {"LVA", "Europe", "Latvia", "2021-04-13", 108355., 537., 546., 2002., 12., 
  9.286, 57446.127, 284.699, 289.471, 1061.392, 6.362, 4.923, 1.05, "", "", 
  592., 313.858, "", "", "", "", 20618., 2.00341*^6, 1062.14, 10.931, 15993., 
  8.479, 0.034, 29.3, "tests performed", 187548., 160774., 26774., 3712., 
  4147., 9.94, 8.52, 1.42, 2199., 56.48, 1.886202*^6, 31.212, 43.9, 19.754, 
  14.136, 25063.846, 0.7, 350.06, 4.91, 25.6, 51., "", 5.57, 75.29, 0.866}, 
 {"LVA", "Europe", "Latvia", "2021-04-14", 109088., 733., 558.857, 2019., 
  17., 10.429, 57834.739, 388.612, 296.287, 1070.405, 9.013, 5.529, 1.05, "", 
  "", 676., 358.392, "", "", "", "", 18932., 2.022342*^6, 1072.177, 10.037, 
  15392., 8.16, 0.036, 27.5, "tests performed", 193856., 166841., 27015., 
  6308., 3732., 10.28, 8.85, 1.43, 1979., 56.48, 1.886202*^6, 31.212, 43.9, 
  19.754, 14.136, 25063.846, 0.7, 350.06, 4.91, 25.6, 51., "", 5.57, 75.29, 
  0.866}, {"LVA", "Europe", "Latvia", "2021-04-15", 109731., 643., 545., 
  2030., 11., 9.571, 58175.635, 340.897, 288.94, 1076.237, 5.832, 5.074, 
  1.05, "", "", 573., 303.785, "", "", "", "", 17233., 2.039575*^6, 1081.313, 
  9.136, 14403., 7.636, 0.038, 26.4, "tests performed", 199869., 172126., 
  27743., 6013., 3582., 10.6, 9.13, 1.47, 1899., 56.48, 1.886202*^6, 31.212, 
  43.9, 19.754, 14.136, 25063.846, 0.7, 350.06, 4.91, 25.6, 51., "", 5.57, 
  75.29, 0.866}, {"LVA", "Europe", "Latvia", "2021-04-16", 110343., 612., 
  538.429, 2042., 12., 8.714, 58500.097, 324.462, 285.456, 1082.599, 6.362, 
  4.62, 1.05, "", "", 587., 311.207, "", "", "", "", 16373., 2.055948*^6, 
  1089.994, 8.68, 14086., 7.468, 0.038, 26.2, "tests performed", 208930., 
  180528., 28402., 9061., 4178., 11.08, 9.57, 1.51, 2215., 56.48, 
  1.886202*^6, 31.212, 43.9, 19.754, 14.136, 25063.846, 0.7, 350.06, 4.91, 
  25.6, 51., "", 5.57, 75.29, 0.866}, {"LVA", "Europe", "Latvia", 
  "2021-04-17", 110997., 654., 536.714, 2048., 6., 8.857, 58846.826, 346.729, 
  284.548, 1085.78, 3.181, 4.696, 1.05, "", "", 544., 288.41, "", "", "", "", 
  15192., 2.07114*^6, 1098.048, 8.054, 13849., 7.342, 0.039, 25.8, 
  "tests performed", 215135., 186634., 28501., 6205., 4828., 11.41, 9.89, 
  1.51, 2560., 56.48, 1.886202*^6, 31.212, 43.9, 19.754, 14.136, 25063.846, 
  0.7, 350.06, 4.91, 25.6, 51., "", 5.57, 75.29, 0.866}, 
 {"LVA", "Europe", "Latvia", "2021-04-18", 111334., 337., 532.286, 2053., 5., 
  9.571, 59025.491, 178.666, 282.2, 1088.431, 2.651, 5.074, 1.05, "", "", 
  578., 306.436, 128.537, 68.146, 431.092, 228.55, 4801., 2.075941*^6, 
  1100.593, 2.545, 13765., 7.298, 0.039, 25.9, "tests performed", 216057., 
  187556., 28501., 922., 4947., 11.45, 9.94, 1.51, 2623., 56.48, 1.886202*^6, 
  31.212, 43.9, 19.754, 14.136, 25063.846, 0.7, 350.06, 4.91, 25.6, 51., "", 
  5.57, 75.29, 0.866}, {"LVA", "Europe", "Latvia", "2021-04-19", 111536., 
  202., 531.143, 2056., 3., 9.429, 59132.585, 107.094, 281.594, 1090.021, 
  1.59, 4.999, 1.05, "", "", 620., 328.703, "", "", "", "", 2683., 
  2.078624*^6, 1102.016, 1.422, 13690., 7.258, 0.039, 25.8, 
  "tests performed", 219989., 190837., 29152., 3932., 5165., 11.66, 10.12, 
  1.55, 2738., 56.48, 1.886202*^6, 31.212, 43.9, 19.754, 14.136, 25063.846, 
  0.7, 350.06, 4.91, 25.6, 51., "", 5.57, 75.29, 0.866}, 
 {"LVA", "Europe", "Latvia", "2021-04-20", 112224., 688., 552.714, 2071., 
  15., 9.857, 59497.339, 364.754, 293.03, 1097.974, 7.952, 5.226, 1.05, "", 
  "", 607., 321.811, "", "", "", "", 18656., 2.09728*^6, 1111.906, 9.891, 
  13410., 7.11, 0.041, 24.3, "tests performed", 227335., 196266., 31069., 
  7346., 5684., 12.05, 10.41, 1.65, 3013., 56.48, 1.886202*^6, 31.212, 43.9, 
  19.754, 14.136, 25063.846, 0.7, 350.06, 4.91, 25.6, 51., "", 5.57, 75.29, 
  0.866}, {"LVA", "Europe", "Latvia", "2021-04-21", 112983., 759., 556.429, 
  2079., 8., 8.571, 59899.735, 402.396, 294.999, 1102.215, 4.241, 4.544, 
  1.05, "", "", 603., 319.69, "", "", "", "", 19150., 2.11643*^6, 1122.059, 
  10.153, 13441., 7.126, 0.041, 24.2, "tests performed", 237488., 203437., 
  34051., 10153., 6233., 12.59, 10.79, 1.81, 3305., 56.48, 1.886202*^6, 
  31.212, 43.9, 19.754, 14.136, 25063.846, 0.7, 350.06, 4.91, 25.6, 51., "", 
  5.57, 75.29, 0.866}, {"LVA", "Europe", "Latvia", "2021-04-22", 113561., 
  578., 547.143, 2088., 9., 8.286, 60206.171, 306.436, 290.076, 1106.986, 
  4.771, 4.393, 1.04, "", "", 609., 322.871, "", "", "", "", 17164., 
  2.133594*^6, 1131.159, 9.1, 13431., 7.121, 0.041, 24.5, "tests performed", 
  247293., 210769., 36524., 9805., 6775., 13.11, 11.17, 1.94, 3592., 56.48, 
  1.886202*^6, 31.212, 43.9, 19.754, 14.136, 25063.846, 0.7, 350.06, 4.91, 
  25.6, 51., "", 5.57, 75.29, 0.866}, {"LVA", "Europe", "Latvia", 
  "2021-04-23", 114244., 683., 557.286, 2094., 6., 7.429, 60568.274, 362.103, 
  295.454, 1110.167, 3.181, 3.938, 1.04, "", "", 613., 324.992, "", "", "", 
  "", 15300., 2.148894*^6, 1139.27, 8.112, 13278., 7.04, 0.042, 23.8, 
  "tests performed", 258054., 219496., 38558., 10761., 7018., 13.68, 11.64, 
  2.04, 3721., 56.48, 1.886202*^6, 31.212, 43.9, 19.754, 14.136, 25063.846, 
  0.7, 350.06, 4.91, 25.6, 51., "", 5.57, 75.29, 0.866}, 
 {"LVA", "Europe", "Latvia", "2021-04-24", 114955., 711., 565.429, 2101., 7., 
  7.571, 60945.222, 376.948, 299.771, 1113.879, 3.711, 4.014, 1.04, "", "", 
  571., 302.725, "", "", "", "", 14961., 2.163855*^6, 1147.202, 7.932, 
  13245., 7.022, 0.043, 23.4, "tests performed", 264193., 224977., 39216., 
  6139., 7008., 14.01, 11.93, 2.08, 3715., 56.48, 1.886202*^6, 31.212, 43.9, 
  19.754, 14.136, 25063.846, 0.7, 350.06, 4.91, 25.6, 51., "", 5.57, 75.29, 
  0.866}, {"LVA", "Europe", "Latvia", "2021-04-25", 115316., 361., 568.857, 
  2102., 1., 7., 61136.612, 191.39, 301.589, 1114.409, 0.53, 3.711, 1.04, "", 
  "", 594., 314.919, 125.57, 66.573, 478.552, 253.712, 5439., 2.169294*^6, 
  1150.086, 2.884, 13336., 7.07, 0.043, 23.4, "tests performed", 265547., 
  226302., 39245., 1354., 7070., 14.08, 12., 2.08, 3748., 56.48, 1.886202*^6, 
  31.212, 43.9, 19.754, 14.136, 25063.846, 0.7, 350.06, 4.91, 25.6, 51., "", 
  5.57, 75.29, 0.866}, {"LVA", "Europe", "Latvia", "2021-04-26", 115536., 
  220., 571.429, 2106., 4., 7.143, 61253.249, 116.637, 302.952, 1116.529, 
  2.121, 3.787, 1.04, "", "", 625., 331.354, "", "", "", "", 3461., 
  2.172755*^6, 1151.921, 1.835, 13447., 7.129, 0.042, 23.5, 
  "tests performed", 270051., 228933., 41118., 4504., 7152., 14.32, 12.14, 
  2.18, 3792., 56.48, 1.886202*^6, 31.212, 43.9, 19.754, 14.136, 25063.846, 
  0.7, 350.06, 4.91, 25.6, 51., "", 5.57, 75.29, 0.866}, 
 {"LVA", "Europe", "Latvia", "2021-04-27", 116132., 596., 558.286, 2110., 4., 
  5.571, 61569.227, 315.979, 295.984, 1118.65, 2.121, 2.954, 1.04, "", "", 
  635., 336.655, "", "", "", "", 19951., 2.192706*^6, 1162.498, 10.577, 
  13632., 7.227, 0.041, 24.4, "tests performed", 277539., 233591., 44023., 
  7488., 7172., 14.71, 12.38, 2.33, 3802., 56.48, 1.886202*^6, 31.212, 43.9, 
  19.754, 14.136, 25063.846, 0.7, 350.06, 4.91, 25.6, 51., "", 5.57, 75.29, 
  0.866}, {"LVA", "Europe", "Latvia", "2021-04-28", 117099., 967., 588., 
  2118., 8., 5.571, 62081.898, 512.67, 311.738, 1122.891, 4.241, 2.954, 1.04, 
  "", "", "", "", "", "", "", "", 18698., 2.211404*^6, 1172.411, 9.913, 
  13568., 7.193, 0.043, 23.1, "tests performed", 292165., 244660., 47692., 
  14626., 7811., 15.49, 12.97, 2.53, 4141., 56.48, 1.886202*^6, 31.212, 43.9, 
  19.754, 14.136, 25063.846, 0.7, 350.06, 4.91, 25.6, 51., "", 5.57, 75.29, 
  0.866}, {"LVA", "Europe", "Latvia", "2021-04-29", 117795., 696., 604.857, 
  2125., 7., 5.286, 62450.893, 368.995, 320.675, 1126.603, 3.711, 2.802, 
  1.04, "", "", 611., 323.931, "", "", "", "", 18021., 2.229425*^6, 1181.965, 
  9.554, 13690., 7.258, 0.044, 22.6, "tests performed", 306501., 254985., 
  51750., 14336., 8458., 16.25, 13.52, 2.74, 4484., 56.48, 1.886202*^6, 
  31.212, 43.9, 19.754, 14.136, 25063.846, 0.7, 350.06, 4.91, 25.6, 51., "", 
  5.57, 75.29, 0.866}, {"LVA", "Europe", "Latvia", "2021-04-30", 118558., 
  763., 616.286, 2131., 6., 5.286, 62855.41, 404.517, 326.734, 1129.784, 
  3.181, 2.802, 1.03, "", "", 606., 321.281, "", "", "", "", 16474., 
  2.245899*^6, 1190.699, 8.734, 13858., 7.347, 0.044, 22.5, 
  "tests performed", 318024., 263948., 54391., 11523., 8567., 16.86, 13.99, 
  2.88, 4542., 56.48, 1.886202*^6, 31.212, 43.9, 19.754, 14.136, 25063.846, 
  0.7, 350.06, 4.91, 25.6, 51., "", 5.57, 75.29, 0.866}, 
 {"LVA", "Europe", "Latvia", "2021-05-01", 119370., 812., 630.714, 2139., 8., 
  5.429, 63285.905, 430.495, 334.383, 1134.025, 4.241, 2.878, 1.02, "", "", 
  535., 283.639, "", "", "", "", 12637., 2.258536*^6, 1197.399, 6.7, 13526., 
  7.171, 0.047, 21.4, "tests performed", 324879., 270286., 54908., 6855., 
  8669., 17.22, 14.33, 2.91, 4596., 56.48, 1.886202*^6, 31.212, 43.9, 19.754, 
  14.136, 25063.846, 0.7, 350.06, 4.91, 25.6, 51., "", 5.57, 75.29, 0.866}, 
 {"LVA", "Europe", "Latvia", "2021-05-02", 119750., 380., 633.429, 2144., 5., 
  6., 63487.368, 201.463, 335.822, 1136.676, 2.651, 3.181, 1.01, "", "", 
  550., 291.591, 139.413, 73.912, 455.811, 241.655, 3578., 2.262114*^6, 
  1199.296, 1.897, 13260., 7.03, 0.048, 20.9, "tests performed", 326476., 
  271862., 54939., 1597., 8704., 17.31, 14.41, 2.91, 4615., 56.48, 
  1.886202*^6, 31.212, 43.9, 19.754, 14.136, 25063.846, 0.7, 350.06, 4.91, 
  25.6, 51., "", 5.57, 75.29, 0.866}, {"LVA", "Europe", "Latvia", 
  "2021-05-03", 119953., 203., 631., 2154., 10., 6.857, 63594.991, 107.624, 
  334.535, 1141.977, 5.302, 3.635, 1.01, "", "", 570., 302.195, "", "", "", 
  "", 2571., 2.264685*^6, 1200.659, 1.363, 13133., 6.963, 0.048, 20.8, 
  "tests performed", 329430., 273924., 55831., 2954., 8483., 17.47, 14.52, 
  2.96, 4497., 56.48, 1.886202*^6, 31.212, 43.9, 19.754, 14.136, 25063.846, 
  0.7, 350.06, 4.91, 25.6, 51., "", 5.57, 75.29, 0.866}, 
 {"LVA", "Europe", "Latvia", "2021-05-04", 120378., 425., 606.571, 2159., 5., 
  7., 63820.312, 225.321, 321.583, 1144.628, 2.651, 3.711, 1., "", "", 579., 
  306.966, "", "", "", "", 5517., 2.270202*^6, 1203.584, 2.925, 11071., 
  5.869, 0.055, 18.3, "tests performed", 338285., 282641., 55972., 8855., 
  8678., 17.93, 14.98, 2.97, 4601., 56.48, 1.886202*^6, 31.212, 43.9, 19.754, 
  14.136, 25063.846, 0.7, 350.06, 4.91, 25.6, 51., "", 5.57, 75.29, 0.866}, 
 {"LVA", "Europe", "Latvia", "2021-05-05", 120736., 358., 519.571, 2166., 7., 
  6.857, 64010.111, 189.799, 275.459, 1148.339, 3.711, 3.635, 1., "", "", 
  602., 319.16, "", "", "", "", 3883., 2.274085*^6, 1205.642, 2.059, 8954., 
  4.747, 0.058, 17.2, "tests performed", 354936., 292208., 63190., 16651., 
  8967., 18.82, 15.49, 3.35, 4754., 56.48, 1.886202*^6, 31.212, 43.9, 19.754, 
  14.136, 25063.846, 0.7, 350.06, 4.91, 25.6, 51., "", 5.57, 75.29, 0.866}, 
 {"LVA", "Europe", "Latvia", "2021-05-06", 121509., 773., 530.571, 2178., 
  12., 7.571, 64419.93, 409.818, 281.291, 1154.701, 6.362, 4.014, 1.01, "", 
  "", 582., 308.557, "", "", "", "", 23852., 2.297937*^6, 1218.288, 12.646, 
  9787., 5.189, 0.054, 18.4, "tests performed", 376501., 305703., 71426., 
  21565., 10000., 19.96, 16.21, 3.79, 5302., 56.48, 1.886202*^6, 31.212, 
  43.9, 19.754, 14.136, 25063.846, 0.7, 350.06, 4.91, 25.6, 51., "", 5.57, 
  75.29, 0.866}, {"LVA", "Europe", "Latvia", "2021-05-07", 122545., 1036., 
  569.571, 2197., 19., 9.429, 64969.181, 549.252, 301.967, 1164.775, 10.073, 
  4.999, 1.01, "", "", 592., 313.858, "", "", "", "", 18511., 2.316448*^6, 
  1228.102, 9.814, 10078., 5.343, 0.057, 17.7, "tests performed", 396390., 
  317445., 79733., 19889., 11195., 21.02, 16.83, 4.23, 5935., 56.48, 
  1.886202*^6, 31.212, 43.9, 19.754, 14.136, 25063.846, 0.7, 350.06, 4.91, 
  25.6, 51., "", 5.57, 75.29, 0.866}, {"LVA", "Europe", "Latvia", 
  "2021-05-08", 123331., 786., 565.857, 2208., 11., 9.857, 65385.892, 416.71, 
  299.998, 1170.606, 5.832, 5.226, 1.01, "", "", 550., 291.591, "", "", "", 
  "", 18694., 2.335142*^6, 1238.013, 9.911, 10944., 5.802, 0.052, 19.3, 
  "tests performed", 408642., 327445., 82032., 12252., 11966., 21.66, 17.36, 
  4.35, 6344., 56.48, 1.886202*^6, 31.212, 43.9, 19.754, 14.136, 25063.846, 
  0.7, 350.06, 4.91, 25.6, 51., "", 5.57, 75.29, 0.866}, 
 {"LVA", "Europe", "Latvia", "2021-05-09", 123963., 632., 601.857, 2212., 4., 
  9.714, 65720.957, 335.065, 319.084, 1172.727, 2.121, 5.15, 1., "", "", 
  563., 298.483, 132.492, 70.243, 453.833, 240.607, 18767., 2.353909*^6, 
  1247.962, 9.95, 13114., 6.953, 0.046, 21.8, "tests performed", 410259., 
  328773., 82401., 1617., 11969., 21.75, 17.43, 4.37, 6346., 56.48, 
  1.886202*^6, 31.212, 43.9, 19.754, 14.136, 25063.846, 0.7, 350.06, 4.91, 
  25.6, 51., "", 5.57, 75.29, 0.866}, {"LVA", "Europe", "Latvia", 
  "2021-05-10", 124301., 338., 621.143, 2213., 1., 8.429, 65900.153, 179.196, 
  329.309, 1173.257, 0.53, 4.469, 0.98, "", "", 600., 318.1, "", "", "", "", 
  5769., 2.359678*^6, 1251.021, 3.059, 13570., 7.194, 0.046, 21.8, 
  "tests performed", 419664., 333749., 86954., 9405., 12891., 22.25, 17.69, 
  4.61, 6834., 56.48, 1.886202*^6, 31.212, 43.9, 19.754, 14.136, 25063.846, 
  0.7, 350.06, 4.91, 25.6, 51., "", 5.57, 75.29, 0.866}, 
 {"LVA", "Europe", "Latvia", "2021-05-11", 124960., 659., 654.571, 2217., 4., 
  8.286, 66249.532, 349.379, 347.031, 1175.378, 2.121, 4.393, 0.97, "", "", 
  587., 311.207, "", "", "", "", 17957., 2.377635*^6, 1260.541, 9.52, 15348., 
  8.137, 0.043, 23.4, "tests performed", 437602., 346562., 92356., 17938., 
  14188., 23.2, 18.37, 4.9, 7522., 56.48, 1.886202*^6, 31.212, 43.9, 19.754, 
  14.136, 25063.846, 0.7, 350.06, 4.91, 25.6, 51., "", 5.57, 75.29, 0.866}, 
 {"LVA", "Europe", "Latvia", "2021-05-12", 125689., 729., 707.571, 2223., 6., 
  8.143, 66636.023, 386.491, 375.13, 1178.559, 3.181, 4.317, 0.95, "", "", 
  573., 303.785, "", "", "", "", 14603., 2.392238*^6, 1268.283, 7.742, 
  16879., 8.949, 0.042, 23.9, "tests performed", 460089., 362289., 99506., 
  22487., 15022., 24.39, 19.21, 5.28, 7964., 56.48, 1.886202*^6, 31.212, 
  43.9, 19.754, 14.136, 25063.846, 0.7, 350.06, 4.91, 25.6, 51., "", 5.57, 
  75.29, 0.866}, {"LVA", "Europe", "Latvia", "2021-05-13", 126378., 689., 
  695.571, 2240., 17., 8.857, 67001.307, 365.284, 368.768, 1187.572, 9.013, 
  4.696, 0.93, "", "", 587., 311.207, "", "", "", "", 16417., 2.408655*^6, 
  1276.987, 8.704, 15817., 8.386, 0.044, 22.7, "tests performed", 481872., 
  377033., 106937., 21783., 15053., 25.55, 19.99, 5.67, 7981., 56.48, 
  1.886202*^6, 31.212, 43.9, 19.754, 14.136, 25063.846, 0.7, 350.06, 4.91, 
  25.6, 51., "", 5.57, 75.29, 0.866}, {"LVA", "Europe", "Latvia", 
  "2021-05-14", 127053., 675., 644., 2248., 8., 7.286, 67359.169, 357.862, 
  341.427, 1191.813, 4.241, 3.863, 0.92, "", "", 585., 310.147, "", "", "", 
  "", 15153., 2.423808*^6, 1285.02, 8.034, 15337., 8.131, 0.042, 23.8, 
  "tests performed", 503175., 388655., 117167., 21303., 15255., 26.68, 20.61, 
  6.21, 8088., 56.48, 1.886202*^6, 31.212, 43.9, 19.754, 14.136, 25063.846, 
  0.7, 350.06, 4.91, 25.6, 51., "", 5.57, 75.29, 0.866}, 
 {"LVA", "Europe", "Latvia", "2021-05-15", 127597., 544., 609.429, 2257., 9., 
  7., 67647.58, 288.41, 323.098, 1196.584, 4.771, 3.711, 0.91, "", "", 559., 
  296.363, "", "", "", "", 14560., 2.438368*^6, 1292.74, 7.719, 14747., 
  7.818, 0.041, 24.2, "tests performed", 516284., 396288., 122733., 13109., 
  15377., 27.37, 21.01, 6.51, 8152., 56.48, 1.886202*^6, 31.212, 43.9, 
  19.754, 14.136, 25063.846, 0.7, 350.06, 4.91, 25.6, 51., "", 5.57, 75.29, 
  0.866}, {"LVA", "Europe", "Latvia", "2021-05-16", 127978., 381., 573.571, 
  2266., 9., 7.714, 67849.573, 201.993, 304.088, 1201.356, 4.771, 4.09, 0.89, 
  "", "", 597., 316.509, 130.514, 69.194, 454.822, 241.131, 5590., 
  2.443958*^6, 1295.703, 2.964, 12864., 6.82, 0.045, 22.4, "tests performed", 
  521204., 400231., 123730., 4920., 15849., 27.63, 21.22, 6.56, 8403., 56.48, 
  1.886202*^6, 31.212, 43.9, 19.754, 14.136, 25063.846, 0.7, 350.06, 4.91, 
  25.6, 51., "", 5.57, 75.29, 0.866}, {"LVA", "Europe", "Latvia", 
  "2021-05-17", 128125., 147., 546.286, 2269., 3., 8., 67927.507, 77.934, 
  289.622, 1202.946, 1.59, 4.241, 0.88, "", "", 636., 337.186, "", "", "", 
  "", 4112., 2.44807*^6, 1297.883, 2.18, 12627., 6.694, 0.043, 23.1, 
  "tests performed", 532769., 407292., 128609., 11565., 16158., 28.25, 21.59, 
  6.82, 8566., 56.48, 1.886202*^6, 31.212, 43.9, 19.754, 14.136, 25063.846, 
  0.7, 350.06, 4.91, 25.6, 51., "", 5.57, 75.29, 0.866}, 
 {"LVA", "Europe", "Latvia", "2021-05-18", 128688., 563., 532.571, 2280., 
  11., 9., 68225.991, 298.483, 282.351, 1208.778, 5.832, 4.771, 0.87, "", "", 
  594., 314.919, "", "", "", "", 18493., 2.466563*^6, 1307.688, 9.804, 
  12704., 6.735, 0.042, 23.9, "tests performed", 549395., 417613., 135825., 
  16626., 15970., 29.13, 22.14, 7.2, 8467., 56.48, 1.886202*^6, 31.212, 43.9, 
  19.754, 14.136, 25063.846, 0.7, 350.06, 4.91, 25.6, 51., "", 5.57, 75.29, 
  0.866}, {"LVA", "Europe", "Latvia", "2021-05-19", 129297., 609., 515.429, 
  2298., 18., 10.714, 68548.862, 322.871, 273.263, 1218.321, 9.543, 5.68, 
  0.86, "", "", 570., 302.195, "", "", "", "", 14728., 2.481291*^6, 1315.496, 
  7.808, 12722., 6.745, 0.041, 24.7, "tests performed", 571604., 426887., 
  150010., 22209., 15931., 30.3, 22.63, 7.95, 8446., 56.48, 1.886202*^6, 
  31.212, 43.9, 19.754, 14.136, 25063.846, 0.7, 350.06, 4.91, 25.6, 51., "", 
  5.57, 75.29, 0.866}, {"LVA", "Europe", "Latvia", "2021-05-20", 129794., 
  497., 488., 2301., 3., 8.714, 68812.354, 263.492, 258.721, 1219.912, 1.59, 
  4.62, 0.85, "", "", 554., 293.712, "", "", "", "", 16546., 2.497837*^6, 
  1324.268, 8.772, 12740., 6.754, 0.038, 26.1, "tests performed", 592177., 
  434571., 164169., 20573., 15758., 31.4, 23.04, 8.7, 8354., 56.48, 
  1.886202*^6, 31.212, 43.9, 19.754, 14.136, 25063.846, 0.7, 350.06, 4.91, 
  25.6, 51., "", 5.57, 75.29, 0.866}, {"LVA", "Europe", "Latvia", 
  "2021-05-21", 130271., 477., 459.714, 2309., 8., 8.714, 69065.243, 252.889, 
  243.725, 1224.153, 4.241, 4.62, 0.84, "", "", 534., 283.109, "", "", "", 
  "", 15458., 2.513295*^6, 1332.463, 8.195, 12784., 6.778, 0.036, 27.8, 
  "tests performed", 611994., 444635., 175783., 19817., 15546., 32.45, 23.57, 
  9.32, 8242., 56.48, 1.886202*^6, 31.212, 43.9, 19.754, 14.136, 25063.846, 
  0.7, 350.06, 4.91, 25.6, 51., "", 5.57, 75.29, 0.866}, 
 {"LVA", "Europe", "Latvia", "2021-05-22", 130712., 441., 445., 2323., 14., 
  9.429, 69299.046, 233.803, 235.924, 1231.575, 7.422, 4.999, 0.83, "", "", 
  497., 263.492, "", "", "", "", 14100., 2.527395*^6, 1339.939, 7.475, 
  12718., 6.743, 0.035, 28.6, "tests performed", 624177., 450267., 183405., 
  12183., 15413., 33.09, 23.87, 9.72, 8171., 56.48, 1.886202*^6, 31.212, 
  43.9, 19.754, 14.136, 25063.846, 0.7, 350.06, 4.91, 25.6, 51., "", 5.57, 
  75.29, 0.866}, {"LVA", "Europe", "Latvia", "2021-05-23", 130945., 233., 
  423.857, 2326., 3., 8.571, 69422.575, 123.529, 224.715, 1233.166, 1.59, 
  4.544, 0.82, "", "", 508., 269.324, 121.615, 64.476, 356.937, 189.236, 
  4742., 2.532137*^6, 1342.453, 2.514, 12597., 6.678, 0.034, 29.7, 
  "tests performed", 626962., 451329., 185339., 2785., 15108., 33.24, 23.93, 
  9.83, 8010., 56.48, 1.886202*^6, 31.212, 43.9, 19.754, 14.136, 25063.846, 
  0.7, 350.06, 4.91, 25.6, 51., "", 5.57, 75.29, 0.866}, 
 {"LVA", "Europe", "Latvia", "2021-05-24", 131079., 134., 422., 2328., 2., 
  8.429, 69493.617, 71.042, 223.73, 1234.226, 1.06, 4.469, 0.81, "", "", 
  529., 280.458, "", "", "", "", 3898., 2.536035*^6, 1344.519, 2.067, 12566., 
  6.662, 0.034, 29.8, "tests performed", 638335., 457225., 191877., 11373., 
  15081., 33.84, 24.24, 10.17, 7995., 56.48, 1.886202*^6, 31.212, 43.9, 
  19.754, 14.136, 25063.846, 0.7, 350.06, 4.91, 25.6, 51., "", 5.57, 75.29, 
  0.866}, {"LVA", "Europe", "Latvia", "2021-05-25", 131514., 435., 403.714, 
  2342., 14., 8.857, 69724.24, 230.622, 214.036, 1241.649, 7.422, 4.696, 
  0.81, "", "", 509., 269.854, "", "", "", "", 16463., 2.552498*^6, 1353.247, 
  8.728, 12276., 6.508, 0.033, 30.4, "tests performed", 658697., 464064., 
  206508., 20362., 15615., 34.92, 24.6, 10.95, 8279., 56.48, 1.886202*^6, 
  31.212, 43.9, 19.754, 14.136, 25063.846, 0.7, 350.06, 4.91, 25.6, 51., "", 
  5.57, 75.29, 0.866}, {"LVA", "Europe", "Latvia", "2021-05-26", 131910., 
  396., 373.286, 2348., 6., 7.143, 69934.185, 209.946, 197.903, 1244.83, 
  3.181, 3.787, 0.8, "", "", 478., 253.419, "", "", "", "", 12790., 
  2.565288*^6, 1360.028, 6.781, 12000., 6.362, 0.031, 32.1, 
  "tests performed", 680514., 471926., 221479., 21817., 15559., 36.08, 25.02, 
  11.74, 8249., 56.48, 1.886202*^6, 31.212, 43.9, 19.754, 14.136, 25063.846, 
  0.7, 350.06, 4.91, 25.6, 51., "", 5.57, 75.29, 0.866}, 
 {"LVA", "Europe", "Latvia", "2021-05-27", 132258., 348., 352., 2355., 7., 
  7.714, 70118.683, 184.498, 186.618, 1248.541, 3.711, 4.09, 0.79, "", "", 
  463., 245.467, "", "", "", "", 13512., 2.5788*^6, 1367.192, 7.164, 11566., 
  6.132, 0.03, 32.9, "tests performed", 702216., 477459., 238560., 21702., 
  15720., 37.23, 25.31, 12.65, 8334., 56.48, 1.886202*^6, 31.212, 43.9, 
  19.754, 14.136, 25063.846, 0.7, 350.06, 4.91, 25.6, 51., "", 5.57, 75.29, 
  0.866}, {"LVA", "Europe", "Latvia", "2021-05-28", 132612., 354., 334.429, 
  2359., 4., 7.143, 70306.362, 187.679, 177.303, 1250.661, 2.121, 3.787, 
  0.79, "", "", 443., 234.863, "", "", "", "", 14870., 2.59367*^6, 1375.075, 
  7.884, 11482., 6.087, 0.029, 34.3, "tests performed", 726600., 487762., 
  254032., 24384., 16372., 38.52, 25.86, 13.47, 8680., 56.48, 1.886202*^6, 
  31.212, 43.9, 19.754, 14.136, 25063.846, 0.7, 350.06, 4.91, 25.6, 51., "", 
  5.57, 75.29, 0.866}, {"LVA", "Europe", "Latvia", "2021-05-29", 132918., 
  306., 315.143, 2370., 11., 6.714, 70468.592, 162.231, 167.078, 1256.493, 
  5.832, 3.56, 0.79, "", "", 396., 209.946, "", "", "", "", 10929., 
  2.604599*^6, 1380.87, 5.794, 11029., 5.847, 0.029, 35., "tests performed", 
  738499., 492900., 262475., 11899., 16332., 39.15, 26.13, 13.92, 8659., 
  56.48, 1.886202*^6, 31.212, 43.9, 19.754, 14.136, 25063.846, 0.7, 350.06, 
  4.91, 25.6, 51., "", 5.57, 75.29, 0.866}, {"LVA", "Europe", "Latvia", 
  "2021-05-30", 133098., 180., 307.571, 2370., 0., 6.286, 70564.022, 95.43, 
  163.064, 1256.493, 0., 3.332, 0.79, "", "", 397., 210.476, 114.694, 60.807, 
  265.972, 141.009, 4377., 2.608976*^6, 1383.19, 2.321, 10977., 5.82, 0.028, 
  35.7, "tests performed", 742545., 495548., 264603., 4046., 16512., 39.37, 
  26.27, 14.03, 8754., 56.48, 1.886202*^6, 31.212, 43.9, 19.754, 14.136, 
  25063.846, 0.7, 350.06, 4.91, 25.6, 51., "", 5.57, 75.29, 0.866}, 
 {"LVA", "Europe", "Latvia", "2021-05-31", 133199., 101., 302.857, 2376., 6., 
  6.857, 70617.569, 53.547, 160.565, 1259.674, 3.181, 3.635, 0.78, "", "", 
  412., 218.428, "", "", "", "", 3297., 2.612273*^6, 1384.938, 1.748, 10891., 
  5.774, 0.028, 36., "tests performed", 755521., 501451., 272711., 12976., 
  16741., 40.06, 26.59, 14.46, 8876., 56.48, 1.886202*^6, 31.212, 43.9, 
  19.754, 14.136, 25063.846, 0.7, 350.06, 4.91, 25.6, 51., "", 5.57, 75.29, 
  0.866}, {"LVA", "Europe", "Latvia", "2021-06-01", 133518., 319., 286.286, 
  2379., 3., 5.286, 70786.692, 169.123, 151.779, 1261.265, 1.59, 2.802, 0.78, 
  "", "", 382., 202.523, "", "", "", "", 14546., 2.626819*^6, 1392.65, 7.712, 
  10617., 5.629, 0.027, 37.1, "tests performed", 776297., 508430., 287433., 
  20776., 16800., 41.16, 26.96, 15.24, 8907., 50., 1.886202*^6, 31.212, 43.9, 
  19.754, 14.136, 25063.846, 0.7, 350.06, 4.91, 25.6, 51., "", 5.57, 75.29, 
  0.866}, {"LVA", "Europe", "Latvia", "2021-06-02", 133866., 348., 279.429, 
  2386., 7., 5.429, 70971.19, 184.498, 148.144, 1264.976, 3.711, 2.878, 0.78, 
  "", "", 359., 190.33, "", "", "", "", 10427., 2.637246*^6, 1398.178, 5.528, 
  10280., 5.45, 0.027, 36.8, "tests performed", 798004., 513072., 305903., 
  21707., 16784., 42.31, 27.2, 16.22, 8898., 50., 1.886202*^6, 31.212, 43.9, 
  19.754, 14.136, 25063.846, 0.7, 350.06, 4.91, 25.6, 51., "", 5.57, 75.29, 
  0.866}, {"LVA", "Europe", "Latvia", "2021-06-03", 134162., 296., 272., 
  2392., 6., 5.286, 71128.119, 156.929, 144.205, 1268.157, 3.181, 2.802, 
  0.78, "", "", "", "", "", "", "", "", 11679., 2.648925*^6, 1404.37, 6.192, 
  10018., 5.311, 0.027, 36.8, "tests performed", 819324., 517669., 323652., 
  21320., 16730., 43.44, 27.45, 17.16, 8870., 50., 1.886202*^6, 31.212, 43.9, 
  19.754, 14.136, 25063.846, 0.7, 350.06, 4.91, 25.6, 51., "", 5.57, 75.29, 
  0.866}, {"LVA", "Europe", "Latvia", "2021-06-04", 134421., 259., 258.429, 
  2402., 10., 6.143, 71265.432, 137.313, 137.01, 1273.459, 5.302, 3.257, 
  0.77, "", "", "", "", "", "", "", "", 10774., 2.659699*^6, 1410.082, 5.712, 
  9433., 5.001, 0.027, 36.5, "tests performed", 838257., 524080., 337898., 
  18933., 15951., 44.44, 27.78, 17.91, 8457., 50., 1.886202*^6, 31.212, 43.9, 
  19.754, 14.136, 25063.846, 0.7, 350.06, 4.91, 25.6, 51., "", 5.57, 75.29, 
  0.866}, {"LVA", "Europe", "Latvia", "2021-06-05", 134677., 256., 251.286, 
  2407., 5., 5.286, 71401.154, 135.722, 133.223, 1276.109, 2.651, 2.802, 
  0.77, "", "", "", "", "", "", "", "", 9367., 2.669066*^6, 1415.048, 4.966, 
  9210., 4.883, 0.027, 36.7, "tests performed", 848525., 526913., 346153., 
  10268., 15718., 44.99, 27.94, 18.35, 8333., 50., 1.886202*^6, 31.212, 43.9, 
  19.754, 14.136, 25063.846, 0.7, 350.06, 4.91, 25.6, 51., "", 5.57, 75.29, 
  0.866}, {"LVA", "Europe", "Latvia", "2021-06-06", 134812., 135., 244.857, 
  2413., 6., 6.143, 71472.727, 71.572, 129.815, 1279.29, 3.181, 3.257, 0.77, 
  "", "", "", "", "", "", "", "", 5696., 2.674762*^6, 1418.068, 3.02, 9398., 
  4.982, 0.026, 38.4, "tests performed", 853507., 528263., 350848., 4982., 
  15852., 45.25, 28.01, 18.6, 8404., 50., 1.886202*^6, 31.212, 43.9, 19.754, 
  14.136, 25063.846, 0.7, 350.06, 4.91, 25.6, 51., "", 5.57, 75.29, 0.866}, 
 {"LVA", "Europe", "Latvia", "2021-06-07", 134888., 76., 241.286, 2413., 0., 
  5.286, 71513.019, 40.293, 127.921, 1279.29, 0., 2.802, "", "", "", "", "", 
  "", "", "", "", 2894., 2.677656*^6, 1419.602, 1.534, 9340., 4.952, 0.026, 
  38.7, "tests performed", 865936., 533399., 359010., 12429., 15774., 45.91, 
  28.28, 19.03, 8363., 50., 1.886202*^6, 31.212, 43.9, 19.754, 14.136, 
  25063.846, 0.7, 350.06, 4.91, 25.6, 51., "", 5.57, 75.29, 0.866}, 
 {"LBN", "Asia", "Lebanon", "2020-02-21", 1., 1., "", "", "", "", 0.147, 
  0.147, "", "", "", "", "", "", "", "", "", "", "", "", "", "", "", "", "", 
  "", "", "", "", "", "", "", "", "", "", "", "", "", "", 8.33, 6.825442*^6, 
  594.561, 31.1, 8.514, 5.43, 13367.565, "", 266.591, 12.71, 26.9, 40.7, "", 
  2.9, 78.93, 0.744}, {"LBN", "Asia", "Lebanon", "2020-02-22", 1., 0., "", 
  "", "", "", 0.147, 0., "", "", "", "", "", "", "", "", "", "", "", "", "", 
  "", "", "", "", "", "", "", "", "", "", "", "", "", "", "", "", "", "", 
  8.33, 6.825442*^6, 594.561, 31.1, 8.514, 5.43, 13367.565, "", 266.591, 
  12.71, 26.9, 40.7, "", 2.9, 78.93, 0.744}, {"LBN", "Asia", "Lebanon", 
  "2020-02-23", 1., 0., "", "", "", "", 0.147, 0., "", "", "", "", "", "", 
  "", "", "", "", "", "", "", "", "", "", "", "", "", "", "", "", "", "", "", 
  "", "", "", "", "", "", 8.33, 6.825442*^6, 594.561, 31.1, 8.514, 5.43, 
  13367.565, "", 266.591, 12.71, 26.9, 40.7, "", 2.9, 78.93, 0.744}, 
 {"LBN", "Asia", "Lebanon", "2020-02-24", 1., 0., "", "", "", "", 0.147, 0., 
  "", "", "", "", "", "", "", "", "", "", "", "", "", "", "", "", "", "", "", 
  "", "", "", "", "", "", "", "", "", "", "", "", 8.33, 6.825442*^6, 594.561, 
  31.1, 8.514, 5.43, 13367.565, "", 266.591, 12.71, 26.9, 40.7, "", 2.9, 
  78.93, 0.744}, {"LBN", "Asia", "Lebanon", "2020-02-25", 1., 0., "", "", "", 
  "", 0.147, 0., "", "", "", "", "", "", "", "", "", "", "", "", "", "", "", 
  "", "", "", "", "", "", "", "", "", "", "", "", "", "", "", "", 8.33, 
  6.825442*^6, 594.561, 31.1, 8.514, 5.43, 13367.565, "", 266.591, 12.71, 
  26.9, 40.7, "", 2.9, 78.93, 0.744}, {"LBN", "Asia", "Lebanon", 
  "2020-02-26", 2., 1., 0.286, "", "", 0., 0.293, 0.147, 0.042, "", "", 0., 
  "", "", "", "", "", "", "", "", "", "", "", "", "", "", "", "", "", "", "", 
  "", "", "", "", "", "", "", "", 8.33, 6.825442*^6, 594.561, 31.1, 8.514, 
  5.43, 13367.565, "", 266.591, 12.71, 26.9, 40.7, "", 2.9, 78.93, 0.744}, 
 {"LBN", "Asia", "Lebanon", "2020-02-27", 2., 0., 0.286, "", "", 0., 0.293, 
  0., 0.042, "", "", 0., "", "", "", "", "", "", "", "", "", "", "", "", "", 
  "", "", "", "", "", "", "", "", "", "", "", "", "", "", 8.33, 6.825442*^6, 
  594.561, 31.1, 8.514, 5.43, 13367.565, "", 266.591, 12.71, 26.9, 40.7, "", 
  2.9, 78.93, 0.744}, {"LBN", "Asia", "Lebanon", "2020-02-28", 2., 0., 0.143, 
  "", "", 0., 0.293, 0., 0.021, "", "", 0., "", "", "", "", "", "", "", "", 
  "", "", "", "", "", "", "", "", "", "", "", "", "", "", "", "", "", "", "", 
  13.89, 6.825442*^6, 594.561, 31.1, 8.514, 5.43, 13367.565, "", 266.591, 
  12.71, 26.9, 40.7, "", 2.9, 78.93, 0.744}, {"LBN", "Asia", "Lebanon", 
  "2020-02-29", 4., 2., 0.429, "", "", 0., 0.586, 0.293, 0.063, "", "", 0., 
  "", "", "", "", "", "", "", "", "", "", "", "", "", "", "", "", "", "", "", 
  "", "", "", "", "", "", "", "", 25., 6.825442*^6, 594.561, 31.1, 8.514, 
  5.43, 13367.565, "", 266.591, 12.71, 26.9, 40.7, "", 2.9, 78.93, 0.744}, 
 {"LBN", "Asia", "Lebanon", "2020-03-01", 10., 6., 1.286, "", "", 0., 1.465, 
  0.879, 0.188, "", "", 0., "", "", "", "", "", "", "", "", "", "", "", "", 
  "", "", "", "", "", "", "", "", "", "", "", "", "", "", "", 25., 
  6.825442*^6, 594.561, 31.1, 8.514, 5.43, 13367.565, "", 266.591, 12.71, 
  26.9, 40.7, "", 2.9, 78.93, 0.744}, {"LBN", "Asia", "Lebanon", 
  "2020-03-02", 13., 3., 1.714, "", "", 0., 1.905, 0.44, 0.251, "", "", 0., 
  "", "", "", "", "", "", "", "", "", "", "", "", "", "", "", "", "", "", "", 
  "", "", "", "", "", "", "", "", 25., 6.825442*^6, 594.561, 31.1, 8.514, 
  5.43, 13367.565, "", 266.591, 12.71, 26.9, 40.7, "", 2.9, 78.93, 0.744}, 
 {"LBN", "Asia", "Lebanon", "2020-03-03", 13., 0., 1.714, "", "", 0., 1.905, 
  0., 0.251, "", "", 0., "", "", "", "", "", "", "", "", "", "", "", "", "", 
  "", "", "", "", "", "", "", "", "", "", "", "", "", "", 25., 6.825442*^6, 
  594.561, 31.1, 8.514, 5.43, 13367.565, "", 266.591, 12.71, 26.9, 40.7, "", 
  2.9, 78.93, 0.744}, {"LBN", "Asia", "Lebanon", "2020-03-04", 13., 0., 
  1.571, "", "", 0., 1.905, 0., 0.23, "", "", 0., "", "", "", "", "", "", "", 
  "", "", "", "", "", "", "", "", "", "", "", "", "", "", "", "", "", "", "", 
  "", 25., 6.825442*^6, 594.561, 31.1, 8.514, 5.43, 13367.565, "", 266.591, 
  12.71, 26.9, 40.7, "", 2.9, 78.93, 0.744}, {"LBN", "Asia", "Lebanon", 
  "2020-03-05", 16., 3., 2., "", "", 0., 2.344, 0.44, 0.293, "", "", 0., "", 
  "", "", "", "", "", "", "", "", "", "", "", "", "", "", "", "", "", "", "", 
  "", "", "", "", "", "", "", 25., 6.825442*^6, 594.561, 31.1, 8.514, 5.43, 
  13367.565, "", 266.591, 12.71, 26.9, 40.7, "", 2.9, 78.93, 0.744}, 
 {"LBN", "Asia", "Lebanon", "2020-03-06", 22., 6., 2.857, "", "", 0., 3.223, 
  0.879, 0.419, "", "", 0., "", "", "", "", "", "", "", "", "", "", "", "", 
  "", "", "", "", "", "", "", "", "", "", "", "", "", "", "", 37.96, 
  6.825442*^6, 594.561, 31.1, 8.514, 5.43, 13367.565, "", 266.591, 12.71, 
  26.9, 40.7, "", 2.9, 78.93, 0.744}, {"LBN", "Asia", "Lebanon", 
  "2020-03-07", 22., 0., 2.571, "", "", 0., 3.223, 0., 0.377, "", "", 0., "", 
  "", "", "", "", "", "", "", "", "", "", "", "", "", "", "", "", "", "", "", 
  "", "", "", "", "", "", "", 37.96, 6.825442*^6, 594.561, 31.1, 8.514, 5.43, 
  13367.565, "", 266.591, 12.71, 26.9, 40.7, "", 2.9, 78.93, 0.744}, 
 {"LBN", "Asia", "Lebanon", "2020-03-08", 32., 10., 3.143, "", "", 0., 4.688, 
  1.465, 0.46, "", "", 0., "", "", "", "", "", "", "", "", "", "", "", "", 
  "", "", "", "", "", "", "", "", "", "", "", "", "", "", "", 37.96, 
  6.825442*^6, 594.561, 31.1, 8.514, 5.43, 13367.565, "", 266.591, 12.71, 
  26.9, 40.7, "", 2.9, 78.93, 0.744}, {"LBN", "Asia", "Lebanon", 
  "2020-03-09", 32., 0., 2.714, "", "", 0., 4.688, 0., 0.398, "", "", 0., "", 
  "", "", "", "", "", "", "", "", "", "", "", "", "", "", "", "", "", "", "", 
  "", "", "", "", "", "", "", 37.96, 6.825442*^6, 594.561, 31.1, 8.514, 5.43, 
  13367.565, "", 266.591, 12.71, 26.9, 40.7, "", 2.9, 78.93, 0.744}, 
 {"LBN", "Asia", "Lebanon", "2020-03-10", 41., 9., 4., 1., 1., 0.143, 6.007, 
  1.319, 0.586, 0.147, 0.147, 0.021, "", "", "", "", "", "", "", "", "", "", 
  "", "", "", "", "", "", "", "", "", "", "", "", "", "", "", "", "", 37.96, 
  6.825442*^6, 594.561, 31.1, 8.514, 5.43, 13367.565, "", 266.591, 12.71, 
  26.9, 40.7, "", 2.9, 78.93, 0.744}, {"LBN", "Asia", "Lebanon", 
  "2020-03-11", 61., 20., 6.857, 3., 2., 0.429, 8.937, 2.93, 1.005, 0.44, 
  0.293, 0.063, "", "", "", "", "", "", "", "", "", "", "", "", "", "", "", 
  "", "", "", "", "", "", "", "", "", "", "", "", 37.96, 6.825442*^6, 
  594.561, 31.1, 8.514, 5.43, 13367.565, "", 266.591, 12.71, 26.9, 40.7, "", 
  2.9, 78.93, 0.744}, {"LBN", "Asia", "Lebanon", "2020-03-12", 61., 0., 
  6.429, 3., 0., 0.429, 8.937, 0., 0.942, 0.44, 0., 0.063, "", "", "", "", 
  "", "", "", "", "", "", "", "", "", "", "", "", "", "", "", "", "", "", "", 
  "", "", "", "", 37.96, 6.825442*^6, 594.561, 31.1, 8.514, 5.43, 13367.565, 
  "", 266.591, 12.71, 26.9, 40.7, "", 2.9, 78.93, 0.744}, 
 {"LBN", "Asia", "Lebanon", "2020-03-13", 77., 16., 7.857, 3., 0., 0.429, 
  11.281, 2.344, 1.151, 0.44, 0., 0.063, "", "", "", "", "", "", "", "", "", 
  "", "", "", "", "", "", "", "", "", "", "", "", "", "", "", "", "", "", 
  37.96, 6.825442*^6, 594.561, 31.1, 8.514, 5.43, 13367.565, "", 266.591, 
  12.71, 26.9, 40.7, "", 2.9, 78.93, 0.744}, {"LBN", "Asia", "Lebanon", 
  "2020-03-14", 93., 16., 10.143, 3., 0., 0.429, 13.625, 2.344, 1.486, 0.44, 
  0., 0.063, "", "", "", "", "", "", "", "", "", "", "", "", "", "", "", "", 
  "", "", "", "", "", "", "", "", "", "", "", 37.96, 6.825442*^6, 594.561, 
  31.1, 8.514, 5.43, 13367.565, "", 266.591, 12.71, 26.9, 40.7, "", 2.9, 
  78.93, 0.744}, {"LBN", "Asia", "Lebanon", "2020-03-15", 110., 17., 11.143, 
  3., 0., 0.429, 16.116, 2.491, 1.633, 0.44, 0., 0.063, "", "", "", "", "", 
  "", "", "", "", "", "", "", "", "", "", "", "", "", "", "", "", "", "", "", 
  "", "", "", 37.96, 6.825442*^6, 594.561, 31.1, 8.514, 5.43, 13367.565, "", 
  266.591, 12.71, 26.9, 40.7, "", 2.9, 78.93, 0.744}, 
 {"LBN", "Asia", "Lebanon", "2020-03-16", 110., 0., 11.143, 3., 0., 0.429, 
  16.116, 0., 1.633, 0.44, 0., 0.063, 1.21, "", "", "", "", "", "", "", "", 
  "", "", "", "", "", "", "", "", "", "", "", "", "", "", "", "", "", "", 
  52.78, 6.825442*^6, 594.561, 31.1, 8.514, 5.43, 13367.565, "", 266.591, 
  12.71, 26.9, 40.7, "", 2.9, 78.93, 0.744}, {"LBN", "Asia", "Lebanon", 
  "2020-03-17", 120., 10., 11.286, 3., 0., 0.286, 17.581, 1.465, 1.653, 0.44, 
  0., 0.042, 1.22, "", "", "", "", "", "", "", "", "", "", "", "", "", "", 
  "", "", "", "", "", "", "", "", "", "", "", "", 52.78, 6.825442*^6, 
  594.561, 31.1, 8.514, 5.43, 13367.565, "", 266.591, 12.71, 26.9, 40.7, "", 
  2.9, 78.93, 0.744}, {"LBN", "Asia", "Lebanon", "2020-03-18", 133., 13., 
  10.286, 3., 0., 0., 19.486, 1.905, 1.507, 0.44, 0., 0., 1.23, "", "", "", 
  "", "", "", "", "", "", "", "", "", "", "", "", "", "", "", "", "", "", "", 
  "", "", "", "", 85.19, 6.825442*^6, 594.561, 31.1, 8.514, 5.43, 13367.565, 
  "", 266.591, 12.71, 26.9, 40.7, "", 2.9, 78.93, 0.744}, 
 {"LBN", "Asia", "Lebanon", "2020-03-19", 157., 24., 13.714, 4., 1., 0.143, 
  23.002, 3.516, 2.009, 0.586, 0.147, 0.021, 1.25, "", "", "", "", "", "", 
  "", "", "", "", "", "", "", "", "", "", "", "", "", "", "", "", "", "", "", 
  "", 85.19, 6.825442*^6, 594.561, 31.1, 8.514, 5.43, 13367.565, "", 266.591, 
  12.71, 26.9, 40.7, "", 2.9, 78.93, 0.744}, {"LBN", "Asia", "Lebanon", 
  "2020-03-20", 163., 6., 12.286, 4., 0., 0.143, 23.881, 0.879, 1.8, 0.586, 
  0., 0.021, 1.26, "", "", "", "", "", "", "", "", "", "", "", "", "", "", 
  "", "", "", "", "", "", "", "", "", "", "", "", 85.19, 6.825442*^6, 
  594.561, 31.1, 8.514, 5.43, 13367.565, "", 266.591, 12.71, 26.9, 40.7, "", 
  2.9, 78.93, 0.744}, {"LBN", "Asia", "Lebanon", "2020-03-21", 187., 24., 
  13.429, 4., 0., 0.143, 27.397, 3.516, 1.967, 0.586, 0., 0.021, 1.29, "", 
  "", "", "", "", "", "", "", "", "", "", "", "", "", "", "", "", "", "", "", 
  "", "", "", "", "", "", 85.19, 6.825442*^6, 594.561, 31.1, 8.514, 5.43, 
  13367.565, "", 266.591, 12.71, 26.9, 40.7, "", 2.9, 78.93, 0.744}, 
 {"LBN", "Asia", "Lebanon", "2020-03-22", 248., 61., 19.714, 4., 0., 0.143, 
  36.335, 8.937, 2.888, 0.586, 0., 0.021, 1.31, "", "", "", "", "", "", "", 
  "", "", "", "", "", "", "", "", "", "", "", "", "", "", "", "", "", "", "", 
  85.19, 6.825442*^6, 594.561, 31.1, 8.514, 5.43, 13367.565, "", 266.591, 
  12.71, 26.9, 40.7, "", 2.9, 78.93, 0.744}, {"LBN", "Asia", "Lebanon", 
  "2020-03-23", 267., 19., 22.429, 4., 0., 0.143, 39.118, 2.784, 3.286, 
  0.586, 0., 0.021, 1.28, "", "", "", "", "", "", "", "", "", "", "", "", "", 
  "", "", "", "", "", "", "", "", "", "", "", "", "", 85.19, 6.825442*^6, 
  594.561, 31.1, 8.514, 5.43, 13367.565, "", 266.591, 12.71, 26.9, 40.7, "", 
  2.9, 78.93, 0.744}, {"LBN", "Asia", "Lebanon", "2020-03-24", 318., 51., 
  28.286, 4., 0., 0.143, 46.59, 7.472, 4.144, 0.586, 0., 0.021, 1.24, "", "", 
  "", "", "", "", "", "", "", "", "", "", "", "", "", "", "", "", "", "", "", 
  "", "", "", "", "", 85.19, 6.825442*^6, 594.561, 31.1, 8.514, 5.43, 
  13367.565, "", 266.591, 12.71, 26.9, 40.7, "", 2.9, 78.93, 0.744}, 
 {"LBN", "Asia", "Lebanon", "2020-03-25", 333., 15., 28.571, 6., 2., 0.429, 
  48.788, 2.198, 4.186, 0.879, 0.293, 0.063, 1.18, "", "", "", "", "", "", 
  "", "", "", "", "", "", "", "", "", "", "", "", "", "", "", "", "", "", "", 
  "", 85.19, 6.825442*^6, 594.561, 31.1, 8.514, 5.43, 13367.565, "", 266.591, 
  12.71, 26.9, 40.7, "", 2.9, 78.93, 0.744}, {"LBN", "Asia", "Lebanon", 
  "2020-03-26", 368., 35., 30.143, 6., 0., 0.286, 53.916, 5.128, 4.416, 
  0.879, 0., 0.042, 1.14, "", "", "", "", "", "", "", "", "", "", "", "", "", 
  "", "", "", "", "", "", "", "", "", "", "", "", "", 85.19, 6.825442*^6, 
  594.561, 31.1, 8.514, 5.43, 13367.565, "", 266.591, 12.71, 26.9, 40.7, "", 
  2.9, 78.93, 0.744}, {"LBN", "Asia", "Lebanon", "2020-03-27", 391., 23., 
  32.571, 8., 2., 0.571, 57.286, 3.37, 4.772, 1.172, 0.293, 0.084, 1.09, "", 
  "", "", "", "", "", "", "", "", "", "", "", "", "", "", "", "", "", "", "", 
  "", "", "", "", "", "", 85.19, 6.825442*^6, 594.561, 31.1, 8.514, 5.43, 
  13367.565, "", 266.591, 12.71, 26.9, 40.7, "", 2.9, 78.93, 0.744}, 
 {"LBN", "Asia", "Lebanon", "2020-03-28", 412., 21., 32.143, 8., 0., 0.571, 
  60.362, 3.077, 4.709, 1.172, 0., 0.084, 1.05, "", "", "", "", "", "", "", 
  "", "", "", "", "", "", "", "", "", "", "", "", "", "", "", "", "", "", "", 
  85.19, 6.825442*^6, 594.561, 31.1, 8.514, 5.43, 13367.565, "", 266.591, 
  12.71, 26.9, 40.7, "", 2.9, 78.93, 0.744}, {"LBN", "Asia", "Lebanon", 
  "2020-03-29", 438., 26., 27.143, 10., 2., 0.857, 64.172, 3.809, 3.977, 
  1.465, 0.293, 0.126, 1.01, "", "", "", "", "", "", "", "", "", "", "", "", 
  "", "", "", "", "", "", "", "", "", "", "", "", "", "", 85.19, 6.825442*^6, 
  594.561, 31.1, 8.514, 5.43, 13367.565, "", 266.591, 12.71, 26.9, 40.7, "", 
  2.9, 78.93, 0.744}, {"LBN", "Asia", "Lebanon", "2020-03-30", 446., 8., 
  25.571, 11., 1., 1., 65.344, 1.172, 3.746, 1.612, 0.147, 0.147, 0.98, "", 
  "", "", "", "", "", "", "", "", "", "", "", "", "", "", "", "", "", "", "", 
  "", "", "", "", "", "", 85.19, 6.825442*^6, 594.561, 31.1, 8.514, 5.43, 
  13367.565, "", 266.591, 12.71, 26.9, 40.7, "", 2.9, 78.93, 0.744}, 
 {"LBN", "Asia", "Lebanon", "2020-03-31", 470., 24., 21.714, 12., 1., 1.143, 
  68.86, 3.516, 3.181, 1.758, 0.147, 0.167, 0.94, "", "", "", "", "", "", "", 
  "", "", "", "", "", "", "", "", "", "", "", "", "", "", "", "", "", "", "", 
  85.19, 6.825442*^6, 594.561, 31.1, 8.514, 5.43, 13367.565, "", 266.591, 
  12.71, 26.9, 40.7, "", 2.9, 78.93, 0.744}, {"LBN", "Asia", "Lebanon", 
  "2020-04-01", 479., 9., 20.857, 14., 2., 1.143, 70.179, 1.319, 3.056, 
  2.051, 0.293, 0.167, 0.91, "", "", "", "", "", "", "", "", "", "", "", "", 
  "", "", "", "", "", "", "", "", "", "", "", "", "", "", 85.19, 6.825442*^6, 
  594.561, 31.1, 8.514, 5.43, 13367.565, "", 266.591, 12.71, 26.9, 40.7, "", 
  2.9, 78.93, 0.744}, {"LBN", "Asia", "Lebanon", "2020-04-02", 494., 15., 
  18., 16., 2., 1.429, 72.376, 2.198, 2.637, 2.344, 0.293, 0.209, 0.88, "", 
  "", "", "", "", "", "", "", "", "", "", "", "", "", "", "", "", "", "", "", 
  "", "", "", "", "", "", 85.19, 6.825442*^6, 594.561, 31.1, 8.514, 5.43, 
  13367.565, "", 266.591, 12.71, 26.9, 40.7, "", 2.9, 78.93, 0.744}, 
 {"LBN", "Asia", "Lebanon", "2020-04-03", 508., 14., 16.714, 17., 1., 1.286, 
  74.427, 2.051, 2.449, 2.491, 0.147, 0.188, 0.87, "", "", "", "", "", "", 
  "", "", "", "", "", "", "", "", "", "", "", "", "", "", "", "", "", "", "", 
  "", 85.19, 6.825442*^6, 594.561, 31.1, 8.514, 5.43, 13367.565, "", 266.591, 
  12.71, 26.9, 40.7, "", 2.9, 78.93, 0.744}, {"LBN", "Asia", "Lebanon", 
  "2020-04-04", 520., 12., 15.429, 17., 0., 1.286, 76.186, 1.758, 2.26, 
  2.491, 0., 0.188, 0.86, "", "", "", "", "", "", "", "", "", "", "", "", "", 
  "", "", "", "", "", "", "", "", "", "", "", "", "", 85.19, 6.825442*^6, 
  594.561, 31.1, 8.514, 5.43, 13367.565, "", 266.591, 12.71, 26.9, 40.7, "", 
  2.9, 78.93, 0.744}, {"LBN", "Asia", "Lebanon", "2020-04-05", 527., 7., 
  12.714, 18., 1., 1.143, 77.211, 1.026, 1.863, 2.637, 0.147, 0.167, 0.85, 
  "", "", "", "", "", "", "", "", "", "", "", "", "", "", "", "", "", "", "", 
  "", "", "", "", "", "", "", 85.19, 6.825442*^6, 594.561, 31.1, 8.514, 5.43, 
  13367.565, "", 266.591, 12.71, 26.9, 40.7, "", 2.9, 78.93, 0.744}, 
 {"LBN", "Asia", "Lebanon", "2020-04-06", 541., 14., 13.571, 19., 1., 1.143, 
  79.262, 2.051, 1.988, 2.784, 0.147, 0.167, 0.86, "", "", "", "", "", "", 
  "", "", "", "", "", "", "", "", "", "", "", "", "", "", "", "", "", "", "", 
  "", 85.19, 6.825442*^6, 594.561, 31.1, 8.514, 5.43, 13367.565, "", 266.591, 
  12.71, 26.9, 40.7, "", 2.9, 78.93, 0.744}, {"LBN", "Asia", "Lebanon", 
  "2020-04-07", 548., 7., 11.143, 19., 0., 1., 80.288, 1.026, 1.633, 2.784, 
  0., 0.147, 0.85, "", "", "", "", "", "", "", "", "", "", "", "", "", "", 
  "", "", "", "", "", "", "", "", "", "", "", "", 85.19, 6.825442*^6, 
  594.561, 31.1, 8.514, 5.43, 13367.565, "", 266.591, 12.71, 26.9, 40.7, "", 
  2.9, 78.93, 0.744}, {"LBN", "Asia", "Lebanon", "2020-04-08", 576., 28., 
  13.857, 19., 0., 0.714, 84.39, 4.102, 2.03, 2.784, 0., 0.105, 0.85, "", "", 
  "", "", "", "", "", "", "", "", "", "", "", "", "", "", "", "", "", "", "", 
  "", "", "", "", "", 85.19, 6.825442*^6, 594.561, 31.1, 8.514, 5.43, 
  13367.565, "", 266.591, 12.71, 26.9, 40.7, "", 2.9, 78.93, 0.744}, 
 {"LBN", "Asia", "Lebanon", "2020-04-09", 582., 6., 12.571, 19., 0., 0.429, 
  85.269, 0.879, 1.842, 2.784, 0., 0.063, 0.83, "", "", "", "", "", "", "", 
  "", "", "", "", "", "", "", "", "", "", "", "", "", "", "", "", "", "", "", 
  85.19, 6.825442*^6, 594.561, 31.1, 8.514, 5.43, 13367.565, "", 266.591, 
  12.71, 26.9, 40.7, "", 2.9, 78.93, 0.744}, {"LBN", "Asia", "Lebanon", 
  "2020-04-10", 609., 27., 14.429, 20., 1., 0.429, 89.225, 3.956, 2.114, 
  2.93, 0.147, 0.063, 0.83, "", "", "", "", "", "", "", "", "", "", "", "", 
  "", "", "", "", "", "", "", "", "", "", "", "", "", "", 85.19, 6.825442*^6, 
  594.561, 31.1, 8.514, 5.43, 13367.565, "", 266.591, 12.71, 26.9, 40.7, "", 
  2.9, 78.93, 0.744}, {"LBN", "Asia", "Lebanon", "2020-04-11", 619., 10., 
  14.143, 20., 0., 0.429, 90.69, 1.465, 2.072, 2.93, 0., 0.063, 0.81, "", "", 
  "", "", "", "", "", "", "", "", "", "", "", "", "", "", "", "", "", "", "", 
  "", "", "", "", "", 85.19, 6.825442*^6, 594.561, 31.1, 8.514, 5.43, 
  13367.565, "", 266.591, 12.71, 26.9, 40.7, "", 2.9, 78.93, 0.744}, 
 {"LBN", "Asia", "Lebanon", "2020-04-12", 630., 11., 14.714, 20., 0., 0.286, 
  92.302, 1.612, 2.156, 2.93, 0., 0.042, 0.79, "", "", "", "", "", "", "", 
  "", "", "", "", "", "", "", "", "", "", "", "", "", "", "", "", "", "", "", 
  85.19, 6.825442*^6, 594.561, 31.1, 8.514, 5.43, 13367.565, "", 266.591, 
  12.71, 26.9, 40.7, "", 2.9, 78.93, 0.744}, {"LBN", "Asia", "Lebanon", 
  "2020-04-13", 632., 2., 13., 20., 0., 0.143, 92.595, 0.293, 1.905, 2.93, 
  0., 0.021, 0.77, "", "", "", "", "", "", "", "", "", "", "", "", "", "", 
  "", "", "", "", "", "", "", "", "", "", "", "", 85.19, 6.825442*^6, 
  594.561, 31.1, 8.514, 5.43, 13367.565, "", 266.591, 12.71, 26.9, 40.7, "", 
  2.9, 78.93, 0.744}, {"LBN", "Asia", "Lebanon", "2020-04-14", 641., 9., 
  13.286, 21., 1., 0.286, 93.913, 1.319, 1.946, 3.077, 0.147, 0.042, 0.76, 
  "", "", "", "", "", "", "", "", "", "", "", "", "", "", "", "", "", "", "", 
  "", "", "", "", "", "", "", 85.19, 6.825442*^6, 594.561, 31.1, 8.514, 5.43, 
  13367.565, "", 266.591, 12.71, 26.9, 40.7, "", 2.9, 78.93, 0.744}, 
 {"LBN", "Asia", "Lebanon", "2020-04-15", 658., 17., 11.714, 21., 0., 0.286, 
  96.404, 2.491, 1.716, 3.077, 0., 0.042, 0.75, "", "", "", "", "", "", "", 
  "", "", "", "", "", "", "", "", "", "", "", "", "", "", "", "", "", "", "", 
  85.19, 6.825442*^6, 594.561, 31.1, 8.514, 5.43, 13367.565, "", 266.591, 
  12.71, 26.9, 40.7, "", 2.9, 78.93, 0.744}, {"LBN", "Asia", "Lebanon", 
  "2020-04-16", 663., 5., 11.571, 21., 0., 0.286, 97.137, 0.733, 1.695, 
  3.077, 0., 0.042, 0.73, "", "", "", "", "", "", "", "", "", "", "", "", "", 
  "", "", "", "", "", "", "", "", "", "", "", "", "", 85.19, 6.825442*^6, 
  594.561, 31.1, 8.514, 5.43, 13367.565, "", 266.591, 12.71, 26.9, 40.7, "", 
  2.9, 78.93, 0.744}, {"LBN", "Asia", "Lebanon", "2020-04-17", 668., 5., 
  8.429, 21., 0., 0.143, 97.869, 0.733, 1.235, 3.077, 0., 0.021, 0.72, "", 
  "", "", "", "", "", "", "", "", "", "", "", "", "", "", "", "", "", "", "", 
  "", "", "", "", "", "", 85.19, 6.825442*^6, 594.561, 31.1, 8.514, 5.43, 
  13367.565, "", 266.591, 12.71, 26.9, 40.7, "", 2.9, 78.93, 0.744}, 
 {"LBN", "Asia", "Lebanon", "2020-04-18", 672., 4., 7.571, 21., 0., 0.143, 
  98.455, 0.586, 1.109, 3.077, 0., 0.021, 0.72, "", "", "", "", "", "", "", 
  "", "", "", "", "", "", "", "", "", "", "", "", "", "", "", "", "", "", "", 
  85.19, 6.825442*^6, 594.561, 31.1, 8.514, 5.43, 13367.565, "", 266.591, 
  12.71, 26.9, 40.7, "", 2.9, 78.93, 0.744}, {"LBN", "Asia", "Lebanon", 
  "2020-04-19", 673., 1., 6.143, 21., 0., 0.143, 98.602, 0.147, 0.9, 3.077, 
  0., 0.021, 0.72, "", "", "", "", "", "", "", "", "", "", "", "", "", "", 
  "", "", "", "", "", "", "", "", "", "", "", "", 85.19, 6.825442*^6, 
  594.561, 31.1, 8.514, 5.43, 13367.565, "", 266.591, 12.71, 26.9, 40.7, "", 
  2.9, 78.93, 0.744}, {"LBN", "Asia", "Lebanon", "2020-04-20", 677., 4., 
  6.429, 21., 0., 0.143, 99.188, 0.586, 0.942, 3.077, 0., 0.021, 0.74, "", 
  "", "", "", "", "", "", "", "", "", "", "", "", "", "", "", "", "", "", "", 
  "", "", "", "", "", "", 85.19, 6.825442*^6, 594.561, 31.1, 8.514, 5.43, 
  13367.565, "", 266.591, 12.71, 26.9, 40.7, "", 2.9, 78.93, 0.744}, 
 {"LBN", "Asia", "Lebanon", "2020-04-21", 677., 0., 5.143, 21., 0., 0., 
  99.188, 0., 0.753, 3.077, 0., 0., 0.76, "", "", "", "", "", "", "", "", "", 
  "", "", "", "", "", "", "", "", "", "", "", "", "", "", "", "", "", 85.19, 
  6.825442*^6, 594.561, 31.1, 8.514, 5.43, 13367.565, "", 266.591, 12.71, 
  26.9, 40.7, "", 2.9, 78.93, 0.744}, {"LBN", "Asia", "Lebanon", 
  "2020-04-22", 682., 5., 3.429, 22., 1., 0.143, 99.92, 0.733, 0.502, 3.223, 
  0.147, 0.021, 0.78, "", "", "", "", "", "", "", "", "", "", "", "", "", "", 
  "", "", "", "", "", "", "", "", "", "", "", "", 85.19, 6.825442*^6, 
  594.561, 31.1, 8.514, 5.43, 13367.565, "", 266.591, 12.71, 26.9, 40.7, "", 
  2.9, 78.93, 0.744}, {"LBN", "Asia", "Lebanon", "2020-04-23", 688., 6., 
  3.571, 22., 0., 0.143, 100.799, 0.879, 0.523, 3.223, 0., 0.021, 0.81, "", 
  "", "", "", "", "", "", "", "", "", "", "", "", "", "", "", "", "", "", "", 
  "", "", "", "", "", "", 85.19, 6.825442*^6, 594.561, 31.1, 8.514, 5.43, 
  13367.565, "", 266.591, 12.71, 26.9, 40.7, "", 2.9, 78.93, 0.744}, 
 {"LBN", "Asia", "Lebanon", "2020-04-24", 696., 8., 4., 22., 0., 0.143, 
  101.971, 1.172, 0.586, 3.223, 0., 0.021, 0.85, "", "", "", "", "", "", "", 
  "", "", "", "", "", "", "", "", "", "", "", "", "", "", "", "", "", "", "", 
  85.19, 6.825442*^6, 594.561, 31.1, 8.514, 5.43, 13367.565, "", 266.591, 
  12.71, 26.9, 40.7, "", 2.9, 78.93, 0.744}, {"LBN", "Asia", "Lebanon", 
  "2020-04-25", 704., 8., 4.571, 24., 2., 0.429, 103.144, 1.172, 0.67, 3.516, 
  0.293, 0.063, 0.88, "", "", "", "", "", "", "", "", "", "", "", "", "", "", 
  "", "", "", "", "", "", "", "", "", "", "", "", 85.19, 6.825442*^6, 
  594.561, 31.1, 8.514, 5.43, 13367.565, "", 266.591, 12.71, 26.9, 40.7, "", 
  2.9, 78.93, 0.744}, {"LBN", "Asia", "Lebanon", "2020-04-26", 707., 3., 
  4.857, 24., 0., 0.429, 103.583, 0.44, 0.712, 3.516, 0., 0.063, 0.9, "", "", 
  "", "", "", "", "", "", "", "", "", "", "", "", "", "", "", "", "", "", "", 
  "", "", "", "", "", 85.19, 6.825442*^6, 594.561, 31.1, 8.514, 5.43, 
  13367.565, "", 266.591, 12.71, 26.9, 40.7, "", 2.9, 78.93, 0.744}, 
 {"LBN", "Asia", "Lebanon", "2020-04-27", 710., 3., 4.714, 24., 0., 0.429, 
  104.023, 0.44, 0.691, 3.516, 0., 0.063, 0.93, "", "", "", "", "", "", "", 
  "", "", "", "", "", "", "", "", "", "", "", "", "", "", "", "", "", "", "", 
  81.48, 6.825442*^6, 594.561, 31.1, 8.514, 5.43, 13367.565, "", 266.591, 
  12.71, 26.9, 40.7, "", 2.9, 78.93, 0.744}, {"LBN", "Asia", "Lebanon", 
  "2020-04-28", 717., 7., 5.714, 24., 0., 0.429, 105.048, 1.026, 0.837, 
  3.516, 0., 0.063, 0.96, "", "", "", "", "", "", "", "", "", "", "", "", "", 
  "", "", "", "", "", "", "", "", "", "", "", "", "", 81.48, 6.825442*^6, 
  594.561, 31.1, 8.514, 5.43, 13367.565, "", 266.591, 12.71, 26.9, 40.7, "", 
  2.9, 78.93, 0.744}, {"LBN", "Asia", "Lebanon", "2020-04-29", 721., 4., 
  5.571, 24., 0., 0.286, 105.634, 0.586, 0.816, 3.516, 0., 0.042, 0.99, "", 
  "", "", "", "", "", "", "", "", "", "", "", "", "", "", "", "", "", "", "", 
  "", "", "", "", "", "", 81.48, 6.825442*^6, 594.561, 31.1, 8.514, 5.43, 
  13367.565, "", 266.591, 12.71, 26.9, 40.7, "", 2.9, 78.93, 0.744}, 
 {"LBN", "Asia", "Lebanon", "2020-04-30", 725., 4., 5.286, 24., 0., 0.286, 
  106.22, 0.586, 0.774, 3.516, 0., 0.042, 1.01, "", "", "", "", "", "", "", 
  "", "", "", "", "", "", "", "", "", "", "", "", "", "", "", "", "", "", "", 
  81.48, 6.825442*^6, 594.561, 31.1, 8.514, 5.43, 13367.565, "", 266.591, 
  12.71, 26.9, 40.7, "", 2.9, 78.93, 0.744}, {"LBN", "Asia", "Lebanon", 
  "2020-05-01", 729., 4., 4.714, 24., 0., 0.286, 106.806, 0.586, 0.691, 
  3.516, 0., 0.042, 1.06, "", "", "", "", "", "", "", "", "", "", "", "", "", 
  "", "", "", "", "", "", "", "", "", "", "", "", "", 81.48, 6.825442*^6, 
  594.561, 31.1, 8.514, 5.43, 13367.565, "", 266.591, 12.71, 26.9, 40.7, "", 
  2.9, 78.93, 0.744}, {"LBN", "Asia", "Lebanon", "2020-05-02", 733., 4., 
  4.143, 25., 1., 0.143, 107.392, 0.586, 0.607, 3.663, 0.147, 0.021, 1.12, 
  "", "", "", "", "", "", "", "", "", "", "", "", "", "", "", "", "", "", "", 
  "", "", "", "", "", "", "", 81.48, 6.825442*^6, 594.561, 31.1, 8.514, 5.43, 
  13367.565, "", 266.591, 12.71, 26.9, 40.7, "", 2.9, 78.93, 0.744}, 
 {"LBN", "Asia", "Lebanon", "2020-05-03", 737., 4., 4.286, 25., 0., 0.143, 
  107.978, 0.586, 0.628, 3.663, 0., 0.021, 1.18, "", "", "", "", "", "", "", 
  "", "", "", "", "", "", "", "", "", "", "", "", "", "", "", "", "", "", "", 
  77.78, 6.825442*^6, 594.561, 31.1, 8.514, 5.43, 13367.565, "", 266.591, 
  12.71, 26.9, 40.7, "", 2.9, 78.93, 0.744}, {"LBN", "Asia", "Lebanon", 
  "2020-05-04", 740., 3., 4.286, 25., 0., 0.143, 108.418, 0.44, 0.628, 3.663, 
  0., 0.021, 1.26, "", "", "", "", "", "", "", "", "", "", "", "", "", "", 
  "", "", "", "", "", "", "", "", "", "", "", "", 77.78, 6.825442*^6, 
  594.561, 31.1, 8.514, 5.43, 13367.565, "", 266.591, 12.71, 26.9, 40.7, "", 
  2.9, 78.93, 0.744}, {"LBN", "Asia", "Lebanon", "2020-05-05", 741., 1., 
  3.429, 25., 0., 0.143, 108.564, 0.147, 0.502, 3.663, 0., 0.021, 1.34, "", 
  "", "", "", "", "", "", "", "", "", "", "", "", "", "", "", "", "", "", "", 
  "", "", "", "", "", "", 77.78, 6.825442*^6, 594.561, 31.1, 8.514, 5.43, 
  13367.565, "", 266.591, 12.71, 26.9, 40.7, "", 2.9, 78.93, 0.744}, 
 {"LBN", "Asia", "Lebanon", "2020-05-06", 750., 9., 4.143, 25., 0., 0.143, 
  109.883, 1.319, 0.607, 3.663, 0., 0.021, 1.44, "", "", "", "", "", "", "", 
  "", "", "", "", "", "", "", "", "", "", "", "", "", "", "", "", "", "", "", 
  77.78, 6.825442*^6, 594.561, 31.1, 8.514, 5.43, 13367.565, "", 266.591, 
  12.71, 26.9, 40.7, "", 2.9, 78.93, 0.744}, {"LBN", "Asia", "Lebanon", 
  "2020-05-07", 784., 34., 8.429, 25., 0., 0.143, 114.864, 4.981, 1.235, 
  3.663, 0., 0.021, 1.52, "", "", "", "", "", "", "", "", "", "", "", "", "", 
  "", "", "", "", "", "", "", "", "", "", "", "", "", 77.78, 6.825442*^6, 
  594.561, 31.1, 8.514, 5.43, 13367.565, "", 266.591, 12.71, 26.9, 40.7, "", 
  2.9, 78.93, 0.744}, {"LBN", "Asia", "Lebanon", "2020-05-08", 796., 12., 
  9.571, 26., 1., 0.286, 116.622, 1.758, 1.402, 3.809, 0.147, 0.042, 1.51, 
  "", "", "", "", "", "", "", "", "", "", "", "", "", "", "", "", "", "", "", 
  "", "", "", "", "", "", "", 77.78, 6.825442*^6, 594.561, 31.1, 8.514, 5.43, 
  13367.565, "", 266.591, 12.71, 26.9, 40.7, "", 2.9, 78.93, 0.744}, 
 {"LBN", "Asia", "Lebanon", "2020-05-09", 809., 13., 10.857, 26., 0., 0.143, 
  118.527, 1.905, 1.591, 3.809, 0., 0.021, 1.5, "", "", "", "", "", "", "", 
  "", "", "", "", "", "", "", "", "", "", "", "", "", "", "", "", "", "", "", 
  77.78, 6.825442*^6, 594.561, 31.1, 8.514, 5.43, 13367.565, "", 266.591, 
  12.71, 26.9, 40.7, "", 2.9, 78.93, 0.744}, {"LBN", "Asia", "Lebanon", 
  "2020-05-10", 845., 36., 15.429, 26., 0., 0.143, 123.802, 5.274, 2.26, 
  3.809, 0., 0.021, 1.48, "", "", "", "", "", "", "", "", "", "", "", "", "", 
  "", "", "", "", "", "", "", "", "", "", "", "", "", 77.78, 6.825442*^6, 
  594.561, 31.1, 8.514, 5.43, 13367.565, "", 266.591, 12.71, 26.9, 40.7, "", 
  2.9, 78.93, 0.744}, {"LBN", "Asia", "Lebanon", "2020-05-11", 859., 14., 
  17., 26., 0., 0.143, 125.853, 2.051, 2.491, 3.809, 0., 0.021, 1.43, "", "", 
  "", "", "", "", "", "", "", "", "", "", "", "", "", "", "", "", "", "", "", 
  "", "", "", "", "", 77.78, 6.825442*^6, 594.561, 31.1, 8.514, 5.43, 
  13367.565, "", 266.591, 12.71, 26.9, 40.7, "", 2.9, 78.93, 0.744}, 
 {"LBN", "Asia", "Lebanon", "2020-05-12", 870., 11., 18.429, 26., 0., 0.143, 
  127.464, 1.612, 2.7, 3.809, 0., 0.021, 1.37, "", "", "", "", "", "", "", 
  "", "", "", "", "", "", "", "", "", "", "", "", "", "", "", "", "", "", "", 
  77.78, 6.825442*^6, 594.561, 31.1, 8.514, 5.43, 13367.565, "", 266.591, 
  12.71, 26.9, 40.7, "", 2.9, 78.93, 0.744}, {"LBN", "Asia", "Lebanon", 
  "2020-05-13", 878., 8., 18.286, 26., 0., 0.143, 128.636, 1.172, 2.679, 
  3.809, 0., 0.021, 1.33, "", "", "", "", "", "", "", "", "", "", "", "", "", 
  "", "", "", "", "", "", "", "", "", "", "", "", "", 85.19, 6.825442*^6, 
  594.561, 31.1, 8.514, 5.43, 13367.565, "", 266.591, 12.71, 26.9, 40.7, "", 
  2.9, 78.93, 0.744}, {"LBN", "Asia", "Lebanon", "2020-05-14", 886., 8., 
  14.571, 26., 0., 0.143, 129.808, 1.172, 2.135, 3.809, 0., 0.021, 1.3, "", 
  "", "", "", "", "", "", "", "", "", "", "", "", "", "", "", "", "", "", "", 
  "", "", "", "", "", "", 85.19, 6.825442*^6, 594.561, 31.1, 8.514, 5.43, 
  13367.565, "", 266.591, 12.71, 26.9, 40.7, "", 2.9, 78.93, 0.744}, 
 {"LBN", "Asia", "Lebanon", "2020-05-15", 891., 5., 13.571, 26., 0., 0., 
  130.541, 0.733, 1.988, 3.809, 0., 0., 1.3, "", "", "", "", "", "", "", "", 
  "", "", "", "", "", "", "", "", "", "", "", "", "", "", "", "", "", "", 
  85.19, 6.825442*^6, 594.561, 31.1, 8.514, 5.43, 13367.565, "", 266.591, 
  12.71, 26.9, 40.7, "", 2.9, 78.93, 0.744}, {"LBN", "Asia", "Lebanon", 
  "2020-05-16", 902., 11., 13.286, 26., 0., 0., 132.153, 1.612, 1.946, 3.809, 
  0., 0., 1.32, "", "", "", "", "", "", "", "", "", "", "", "", "", "", "", 
  "", "", "", "", "", "", "", "", "", "", "", 85.19, 6.825442*^6, 594.561, 
  31.1, 8.514, 5.43, 13367.565, "", 266.591, 12.71, 26.9, 40.7, "", 2.9, 
  78.93, 0.744}, {"LBN", "Asia", "Lebanon", "2020-05-17", 911., 9., 9.429, 
  26., 0., 0., 133.471, 1.319, 1.381, 3.809, 0., 0., 1.34, "", "", "", "", 
  "", "", "", "", "", "", "", "", "", "", "", "", "", "", "", "", "", "", "", 
  "", "", "", 85.19, 6.825442*^6, 594.561, 31.1, 8.514, 5.43, 13367.565, "", 
  266.591, 12.71, 26.9, 40.7, "", 2.9, 78.93, 0.744}, 
 {"LBN", "Asia", "Lebanon", "2020-05-18", 931., 20., 10.286, 26., 0., 0., 
  136.401, 2.93, 1.507, 3.809, 0., 0., 1.37, "", "", "", "", "", "", "", "", 
  "", "", "", "", "", "", "", "", "", "", "", "", "", "", "", "", "", "", 
  77.78, 6.825442*^6, 594.561, 31.1, 8.514, 5.43, 13367.565, "", 266.591, 
  12.71, 26.9, 40.7, "", 2.9, 78.93, 0.744}, {"LBN", "Asia", "Lebanon", 
  "2020-05-19", 954., 23., 12., 26., 0., 0., 139.771, 3.37, 1.758, 3.809, 0., 
  0., 1.39, "", "", "", "", "", "", "", "", "", "", "", "", "", "", "", "", 
  "", "", "", "", "", "", "", "", "", "", 77.78, 6.825442*^6, 594.561, 31.1, 
  8.514, 5.43, 13367.565, "", 266.591, 12.71, 26.9, 40.7, "", 2.9, 78.93, 
  0.744}, {"LBN", "Asia", "Lebanon", "2020-05-20", 961., 7., 11.857, 26., 0., 
  0., 140.797, 1.026, 1.737, 3.809, 0., 0., 1.4, "", "", "", "", "", "", "", 
  "", "", "", "", "", "", "", "", "", "", "", "", "", "", "", "", "", "", "", 
  77.78, 6.825442*^6, 594.561, 31.1, 8.514, 5.43, 13367.565, "", 266.591, 
  12.71, 26.9, 40.7, "", 2.9, 78.93, 0.744}, {"LBN", "Asia", "Lebanon", 
  "2020-05-21", 1024., 63., 19.714, 26., 0., 0., 150.027, 9.23, 2.888, 3.809, 
  0., 0., 1.42, "", "", "", "", "", "", "", "", "", "", "", "", "", "", "", 
  "", "", "", "", "", "", "", "", "", "", "", 77.78, 6.825442*^6, 594.561, 
  31.1, 8.514, 5.43, 13367.565, "", 266.591, 12.71, 26.9, 40.7, "", 2.9, 
  78.93, 0.744}, {"LBN", "Asia", "Lebanon", "2020-05-22", 1086., 62., 27.857, 
  26., 0., 0., 159.111, 9.084, 4.081, 3.809, 0., 0., 1.38, "", "", "", "", 
  "", "", "", "", "", "", "", "", "", "", "", "", "", "", "", "", "", "", "", 
  "", "", "", 77.78, 6.825442*^6, 594.561, 31.1, 8.514, 5.43, 13367.565, "", 
  266.591, 12.71, 26.9, 40.7, "", 2.9, 78.93, 0.744}, 
 {"LBN", "Asia", "Lebanon", "2020-05-23", 1097., 11., 27.857, 26., 0., 0., 
  160.722, 1.612, 4.081, 3.809, 0., 0., 1.3, "", "", "", "", "", "", "", "", 
  "", "", "", "", "", "", "", "", "", "", "", "", "", "", "", "", "", "", 
  77.78, 6.825442*^6, 594.561, 31.1, 8.514, 5.43, 13367.565, "", 266.591, 
  12.71, 26.9, 40.7, "", 2.9, 78.93, 0.744}, {"LBN", "Asia", "Lebanon", 
  "2020-05-24", 1114., 17., 29., 26., 0., 0., 163.213, 2.491, 4.249, 3.809, 
  0., 0., 1.23, "", "", "", "", "", "", "", "", "", "", "", "", "", "", "", 
  "", "", "", "", "", "", "", "", "", "", "", 77.78, 6.825442*^6, 594.561, 
  31.1, 8.514, 5.43, 13367.565, "", 266.591, 12.71, 26.9, 40.7, "", 2.9, 
  78.93, 0.744}, {"LBN", "Asia", "Lebanon", "2020-05-25", 1119., 5., 26.857, 
  26., 0., 0., 163.945, 0.733, 3.935, 3.809, 0., 0., 1.19, "", "", "", "", 
  "", "", "", "", "", "", "", "", "", "", "", "", "", "", "", "", "", "", "", 
  "", "", "", 77.78, 6.825442*^6, 594.561, 31.1, 8.514, 5.43, 13367.565, "", 
  266.591, 12.71, 26.9, 40.7, "", 2.9, 78.93, 0.744}, 
 {"LBN", "Asia", "Lebanon", "2020-05-26", 1140., 21., 26.571, 26., 0., 0., 
  167.022, 3.077, 3.893, 3.809, 0., 0., 1.15, "", "", "", "", "", "", "", "", 
  "", "", "", "", "", "", "", "", "", "", "", "", "", "", "", "", "", "", 
  77.78, 6.825442*^6, 594.561, 31.1, 8.514, 5.43, 13367.565, "", 266.591, 
  12.71, 26.9, 40.7, "", 2.9, 78.93, 0.744}, {"LBN", "Asia", "Lebanon", 
  "2020-05-27", 1161., 21., 28.571, 26., 0., 0., 170.099, 3.077, 4.186, 
  3.809, 0., 0., 1.11, "", "", "", "", "", "", "", "", "", "", "", "", "", 
  "", "", "", "", "", "", "", "", "", "", "", "", "", 77.78, 6.825442*^6, 
  594.561, 31.1, 8.514, 5.43, 13367.565, "", 266.591, 12.71, 26.9, 40.7, "", 
  2.9, 78.93, 0.744}, {"LBN", "Asia", "Lebanon", "2020-05-28", 1168., 7., 
  20.571, 26., 0., 0., 171.124, 1.026, 3.014, 3.809, 0., 0., 1.08, "", "", 
  "", "", "", "", "", "", "", "", "", "", "", "", "", "", "", "", "", "", "", 
  "", "", "", "", "", 77.78, 6.825442*^6, 594.561, 31.1, 8.514, 5.43, 
  13367.565, "", 266.591, 12.71, 26.9, 40.7, "", 2.9, 78.93, 0.744}, 
 {"LBN", "Asia", "Lebanon", "2020-05-29", 1172., 4., 12.286, 26., 0., 0., 
  171.71, 0.586, 1.8, 3.809, 0., 0., 1.07, "", "", "", "", "", "", "", "", 
  "", "", "", "", "", "", "", "", "", "", "", "", "", "", "", "", "", "", 
  74.07, 6.825442*^6, 594.561, 31.1, 8.514, 5.43, 13367.565, "", 266.591, 
  12.71, 26.9, 40.7, "", 2.9, 78.93, 0.744}, {"LBN", "Asia", "Lebanon", 
  "2020-05-30", 1191., 19., 13.429, 26., 0., 0., 174.494, 2.784, 1.967, 
  3.809, 0., 0., 1.08, "", "", "", "", "", "", "", "", "", "", "", "", "", 
  "", "", "", "", "", "", "", "", "", "", "", "", "", 74.07, 6.825442*^6, 
  594.561, 31.1, 8.514, 5.43, 13367.565, "", 266.591, 12.71, 26.9, 40.7, "", 
  2.9, 78.93, 0.744}, {"LBN", "Asia", "Lebanon", "2020-05-31", 1220., 29., 
  15.143, 27., 1., 0.143, 178.743, 4.249, 2.219, 3.956, 0.147, 0.021, 1.08, 
  "", "", "", "", "", "", "", "", "", "", "", "", "", "", "", "", "", "", "", 
  "", "", "", "", "", "", "", 74.07, 6.825442*^6, 594.561, 31.1, 8.514, 5.43, 
  13367.565, "", 266.591, 12.71, 26.9, 40.7, "", 2.9, 78.93, 0.744}, 
 {"LBN", "Asia", "Lebanon", "2020-06-01", 1233., 13., 16.286, 27., 0., 0.143, 
  180.648, 1.905, 2.386, 3.956, 0., 0.021, 1.08, "", "", "", "", "", "", "", 
  "", "", "", "", "", "", "", "", "", "", "", "", "", "", "", "", "", "", "", 
  74.07, 6.825442*^6, 594.561, 31.1, 8.514, 5.43, 13367.565, "", 266.591, 
  12.71, 26.9, 40.7, "", 2.9, 78.93, 0.744}, {"LBN", "Asia", "Lebanon", 
  "2020-06-02", 1242., 9., 14.571, 27., 0., 0.143, 181.966, 1.319, 2.135, 
  3.956, 0., 0.021, 1.07, "", "", "", "", "", "", "", "", "", "", "", "", "", 
  "", "", "", "", "", "", "", "", "", "", "", "", "", 74.07, 6.825442*^6, 
  594.561, 31.1, 8.514, 5.43, 13367.565, "", 266.591, 12.71, 26.9, 40.7, "", 
  2.9, 78.93, 0.744}, {"LBN", "Asia", "Lebanon", "2020-06-03", 1256., 14., 
  13.571, 27., 0., 0.143, 184.017, 2.051, 1.988, 3.956, 0., 0.021, 1.07, "", 
  "", "", "", "", "", "", "", "", "", "", "", "", "", "", "", "", "", "", "", 
  "", "", "", "", "", "", 74.07, 6.825442*^6, 594.561, 31.1, 8.514, 5.43, 
  13367.565, "", 266.591, 12.71, 26.9, 40.7, "", 2.9, 78.93, 0.744}, 
 {"LBN", "Asia", "Lebanon", "2020-06-04", 1306., 50., 19.714, 28., 1., 0.286, 
  191.343, 7.326, 2.888, 4.102, 0.147, 0.042, 1.08, "", "", "", "", "", "", 
  "", "", "", "", "", "", "", "", "", "", "", "", "", "", "", "", "", "", "", 
  "", 74.07, 6.825442*^6, 594.561, 31.1, 8.514, 5.43, 13367.565, "", 266.591, 
  12.71, 26.9, 40.7, "", 2.9, 78.93, 0.744}, {"LBN", "Asia", "Lebanon", 
  "2020-06-05", 1312., 6., 20., 28., 0., 0.286, 192.222, 0.879, 2.93, 4.102, 
  0., 0.042, 1.05, "", "", "", "", "", "", "", "", "", "", "", "", "", "", 
  "", "", "", "", "", "", "", "", "", "", "", "", 74.07, 6.825442*^6, 
  594.561, 31.1, 8.514, 5.43, 13367.565, "", 266.591, 12.71, 26.9, 40.7, "", 
  2.9, 78.93, 0.744}, {"LBN", "Asia", "Lebanon", "2020-06-06", 1320., 8., 
  18.429, 29., 1., 0.429, 193.394, 1.172, 2.7, 4.249, 0.147, 0.063, 1.04, "", 
  "", "", "", "", "", "", "", "", "", "", "", "", "", "", "", "", "", "", "", 
  "", "", "", "", "", "", 74.07, 6.825442*^6, 594.561, 31.1, 8.514, 5.43, 
  13367.565, "", 266.591, 12.71, 26.9, 40.7, "", 2.9, 78.93, 0.744}, 
 {"LBN", "Asia", "Lebanon", "2020-06-07", 1331., 11., 15.857, 30., 1., 0.429, 
  195.006, 1.612, 2.323, 4.395, 0.147, 0.063, 1.04, "", "", "", "", "", "", 
  "", "", "", "", "", "", "", "", "", "", "", "", "", "", "", "", "", "", "", 
  "", 74.07, 6.825442*^6, 594.561, 31.1, 8.514, 5.43, 13367.565, "", 266.591, 
  12.71, 26.9, 40.7, "", 2.9, 78.93, 0.744}, {"LBN", "Asia", "Lebanon", 
  "2020-06-08", 1350., 19., 16.714, 30., 0., 0.429, 197.789, 2.784, 2.449, 
  4.395, 0., 0.063, 1.05, "", "", "", "", "", "", "", "", "", "", "", "", "", 
  "", "", "", "", "", "", "", "", "", "", "", "", "", 74.07, 6.825442*^6, 
  594.561, 31.1, 8.514, 5.43, 13367.565, "", 266.591, 12.71, 26.9, 40.7, "", 
  2.9, 78.93, 0.744}, {"LBN", "Asia", "Lebanon", "2020-06-09", 1368., 18., 
  18., 30., 0., 0.429, 200.427, 2.637, 2.637, 4.395, 0., 0.063, 1.05, "", "", 
  "", "", "", "", "", "", "", "", "", "", "", "", "", "", "", "", "", "", "", 
  "", "", "", "", "", 74.07, 6.825442*^6, 594.561, 31.1, 8.514, 5.43, 
  13367.565, "", 266.591, 12.71, 26.9, 40.7, "", 2.9, 78.93, 0.744}, 
 {"LBN", "Asia", "Lebanon", "2020-06-10", 1388., 20., 18.857, 30., 0., 0.429, 
  203.357, 2.93, 2.763, 4.395, 0., 0.063, 1.05, "", "", "", "", "", "", "", 
  "", "", "", "", "", "", "", "", "", "", "", "", "", "", "", "", "", "", "", 
  74.07, 6.825442*^6, 594.561, 31.1, 8.514, 5.43, 13367.565, "", 266.591, 
  12.71, 26.9, 40.7, "", 2.9, 78.93, 0.744}, {"LBN", "Asia", "Lebanon", 
  "2020-06-11", 1402., 14., 13.714, 31., 1., 0.429, 205.408, 2.051, 2.009, 
  4.542, 0.147, 0.063, 1.04, "", "", "", "", "", "", "", "", "", "", "", "", 
  "", "", "", "", "", "", "", "", "", "", "", "", "", "", 74.07, 6.825442*^6, 
  594.561, 31.1, 8.514, 5.43, 13367.565, "", 266.591, 12.71, 26.9, 40.7, "", 
  2.9, 78.93, 0.744}, {"LBN", "Asia", "Lebanon", "2020-06-12", 1422., 20., 
  15.714, 31., 0., 0.429, 208.338, 2.93, 2.302, 4.542, 0., 0.063, 1.04, "", 
  "", "", "", "", "", "", "", "", "", "", "", "", "", "", "", "", "", "", "", 
  "", "", "", "", "", "", 74.07, 6.825442*^6, 594.561, 31.1, 8.514, 5.43, 
  13367.565, "", 266.591, 12.71, 26.9, 40.7, "", 2.9, 78.93, 0.744}, 
 {"LBN", "Asia", "Lebanon", "2020-06-13", 1442., 20., 17.429, 32., 1., 0.429, 
  211.268, 2.93, 2.553, 4.688, 0.147, 0.063, 1.04, "", "", "", "", "", "", 
  "", "", "", "", "", "", "", "", "", "", "", "", "", "", "", "", "", "", "", 
  "", 74.07, 6.825442*^6, 594.561, 31.1, 8.514, 5.43, 13367.565, "", 266.591, 
  12.71, 26.9, 40.7, "", 2.9, 78.93, 0.744}, {"LBN", "Asia", "Lebanon", 
  "2020-06-14", 1446., 4., 16.429, 32., 0., 0.286, 211.854, 0.586, 2.407, 
  4.688, 0., 0.042, 1.04, "", "", "", "", "", "", "", "", "", "", "", "", "", 
  "", "", "", "", "", "", "", "", "", "", "", "", "", 74.07, 6.825442*^6, 
  594.561, 31.1, 8.514, 5.43, 13367.565, "", 266.591, 12.71, 26.9, 40.7, "", 
  2.9, 78.93, 0.744}, {"LBN", "Asia", "Lebanon", "2020-06-15", 1464., 18., 
  16.286, 32., 0., 0.286, 214.492, 2.637, 2.386, 4.688, 0., 0.042, 1.06, "", 
  "", "", "", "", "", "", "", "", "", "", "", "", "", "", "", "", "", "", "", 
  "", "", "", "", "", "", 74.07, 6.825442*^6, 594.561, 31.1, 8.514, 5.43, 
  13367.565, "", 266.591, 12.71, 26.9, 40.7, "", 2.9, 78.93, 0.744}, 
 {"LBN", "Asia", "Lebanon", "2020-06-16", 1473., 9., 15., 32., 0., 0.286, 
  215.81, 1.319, 2.198, 4.688, 0., 0.042, 1.08, "", "", "", "", "", "", "", 
  "", "", "", "", "", "", "", "", "", "", "", "", "", "", "", "", "", "", "", 
  74.07, 6.825442*^6, 594.561, 31.1, 8.514, 5.43, 13367.565, "", 266.591, 
  12.71, 26.9, 40.7, "", 2.9, 78.93, 0.744}, {"LBN", "Asia", "Lebanon", 
  "2020-06-17", 1489., 16., 14.429, 32., 0., 0.286, 218.154, 2.344, 2.114, 
  4.688, 0., 0.042, 1.09, "", "", "", "", "", "", "", "", "", "", "", "", "", 
  "", "", "", "", "", "", "", "", "", "", "", "", "", 74.07, 6.825442*^6, 
  594.561, 31.1, 8.514, 5.43, 13367.565, "", 266.591, 12.71, 26.9, 40.7, "", 
  2.9, 78.93, 0.744}, {"LBN", "Asia", "Lebanon", "2020-06-18", 1495., 6., 
  13.286, 32., 0., 0.143, 219.033, 0.879, 1.946, 4.688, 0., 0.021, 1.11, "", 
  "", "", "", "", "", "", "", "", "", "", "", "", "", "", "", "", "", "", "", 
  "", "", "", "", "", "", 74.07, 6.825442*^6, 594.561, 31.1, 8.514, 5.43, 
  13367.565, "", 266.591, 12.71, 26.9, 40.7, "", 2.9, 78.93, 0.744}, 
 {"LBN", "Asia", "Lebanon", "2020-06-19", 1510., 15., 12.571, 32., 0., 0.143, 
  221.231, 2.198, 1.842, 4.688, 0., 0.021, 1.15, "", "", "", "", "", "", "", 
  "", "", "", "", "", "", "", "", "", "", "", "", "", "", "", "", "", "", "", 
  74.07, 6.825442*^6, 594.561, 31.1, 8.514, 5.43, 13367.565, "", 266.591, 
  12.71, 26.9, 40.7, "", 2.9, 78.93, 0.744}, {"LBN", "Asia", "Lebanon", 
  "2020-06-20", 1536., 26., 13.429, 32., 0., 0., 225.04, 3.809, 1.967, 4.688, 
  0., 0., 1.19, "", "", "", "", "", "", "", "", "", "", "", "", "", "", "", 
  "", "", "", "", "", "", "", "", "", "", "", 74.07, 6.825442*^6, 594.561, 
  31.1, 8.514, 5.43, 13367.565, "", 266.591, 12.71, 26.9, 40.7, "", 2.9, 
  78.93, 0.744}, {"LBN", "Asia", "Lebanon", "2020-06-21", 1587., 51., 20.143, 
  32., 0., 0., 232.512, 7.472, 2.951, 4.688, 0., 0., 1.22, "", "", "", "", 
  "", "", "", "", "", "", "", "", "", "", "", "", "", "", "", "", "", "", "", 
  "", "", "", 74.07, 6.825442*^6, 594.561, 31.1, 8.514, 5.43, 13367.565, "", 
  266.591, 12.71, 26.9, 40.7, "", 2.9, 78.93, 0.744}, 
 {"LBN", "Asia", "Lebanon", "2020-06-22", 1603., 16., 19.857, 32., 0., 0., 
  234.857, 2.344, 2.909, 4.688, 0., 0., 1.21, "", "", "", "", "", "", "", "", 
  "", "", "", "", "", "", "", "", "", "", "", "", "", "", "", "", "", "", 
  74.07, 6.825442*^6, 594.561, 31.1, 8.514, 5.43, 13367.565, "", 266.591, 
  12.71, 26.9, 40.7, "", 2.9, 78.93, 0.744}, {"LBN", "Asia", "Lebanon", 
  "2020-06-23", 1622., 19., 21.286, 32., 0., 0., 237.64, 2.784, 3.119, 4.688, 
  0., 0., 1.2, "", "", "", "", "", "", "", "", "", "", "", "", "", "", "", 
  "", "", "", "", "", "", "", "", "", "", "", 74.07, 6.825442*^6, 594.561, 
  31.1, 8.514, 5.43, 13367.565, "", 266.591, 12.71, 26.9, 40.7, "", 2.9, 
  78.93, 0.744}, {"LBN", "Asia", "Lebanon", "2020-06-24", 1644., 22., 22.143, 
  33., 1., 0.143, 240.864, 3.223, 3.244, 4.835, 0.147, 0.021, 1.19, "", "", 
  "", "", "", "", "", "", "", "", "", "", "", "", "", "", "", "", "", "", "", 
  "", "", "", "", "", 74.07, 6.825442*^6, 594.561, 31.1, 8.514, 5.43, 
  13367.565, "", 266.591, 12.71, 26.9, 40.7, "", 2.9, 78.93, 0.744}, 
 {"LBN", "Asia", "Lebanon", "2020-06-25", 1662., 18., 23.857, 33., 0., 0.143, 
  243.501, 2.637, 3.495, 4.835, 0., 0.021, 1.19, "", "", "", "", "", "", "", 
  "", "", "", "", "", "", "", "", "", "", "", "", "", "", "", "", "", "", "", 
  74.07, 6.825442*^6, 594.561, 31.1, 8.514, 5.43, 13367.565, "", 266.591, 
  12.71, 26.9, 40.7, "", 2.9, 78.93, 0.744}, {"LBN", "Asia", "Lebanon", 
  "2020-06-26", 1697., 35., 26.714, 33., 0., 0.143, 248.629, 5.128, 3.914, 
  4.835, 0., 0.021, 1.19, "", "", "", "", "", "", "", "", "", "", "", "", "", 
  "", "", "", "", "", "", "", "", "", "", "", "", "", 74.07, 6.825442*^6, 
  594.561, 31.1, 8.514, 5.43, 13367.565, "", 266.591, 12.71, 26.9, 40.7, "", 
  2.9, 78.93, 0.744}, {"LBN", "Asia", "Lebanon", "2020-06-27", 1719., 22., 
  26.143, 33., 0., 0.143, 251.852, 3.223, 3.83, 4.835, 0., 0.021, 1.18, "", 
  "", "", "", "", "", "", "", "", "", "", "", "", "", "", "", "", "", "", "", 
  "", "", "", "", "", "", 74.07, 6.825442*^6, 594.561, 31.1, 8.514, 5.43, 
  13367.565, "", 266.591, 12.71, 26.9, 40.7, "", 2.9, 78.93, 0.744}, 
 {"LBN", "Asia", "Lebanon", "2020-06-28", 1740., 21., 21.857, 34., 1., 0.286, 
  254.929, 3.077, 3.202, 4.981, 0.147, 0.042, 1.18, "", "", "", "", "", "", 
  "", "", "", "", "", "", "", "", "", "", "", "", "", "", "", "", "", "", "", 
  "", 74.07, 6.825442*^6, 594.561, 31.1, 8.514, 5.43, 13367.565, "", 266.591, 
  12.71, 26.9, 40.7, "", 2.9, 78.93, 0.744}, {"LBN", "Asia", "Lebanon", 
  "2020-06-29", 1745., 5., 20.286, 34., 0., 0.286, 255.661, 0.733, 2.972, 
  4.981, 0., 0.042, 1.19, "", "", "", "", "", "", "", "", "", "", "", "", "", 
  "", "", "", "", "", "", "", "", "", "", "", "", "", 74.07, 6.825442*^6, 
  594.561, 31.1, 8.514, 5.43, 13367.565, "", 266.591, 12.71, 26.9, 40.7, "", 
  2.9, 78.93, 0.744}, {"LBN", "Asia", "Lebanon", "2020-06-30", 1778., 33., 
  22.286, 34., 0., 0.286, 260.496, 4.835, 3.265, 4.981, 0., 0.042, 1.21, "", 
  "", "", "", "", "", "", "", "", "", "", "", "", "", "", "", "", "", "", "", 
  "", "", "", "", "", "", 74.07, 6.825442*^6, 594.561, 31.1, 8.514, 5.43, 
  13367.565, "", 266.591, 12.71, 26.9, 40.7, "", 2.9, 78.93, 0.744}, 
 {"LBN", "Asia", "Lebanon", "2020-07-01", 1788., 10., 20.571, 34., 0., 0.143, 
  261.961, 1.465, 3.014, 4.981, 0., 0.021, 1.22, "", "", "", "", "", "", "", 
  "", "", "", "", "", "", "", "", "", "", "", "", "", "", "", "", "", "", "", 
  68.52, 6.825442*^6, 594.561, 31.1, 8.514, 5.43, 13367.565, "", 266.591, 
  12.71, 26.9, 40.7, "", 2.9, 78.93, 0.744}, {"LBN", "Asia", "Lebanon", 
  "2020-07-02", 1796., 8., 19.143, 35., 1., 0.286, 263.133, 1.172, 2.805, 
  5.128, 0.147, 0.042, 1.24, "", "", "", "", "", "", "", "", "", "", "", "", 
  "", "", "", "", "", "", "", "", "", "", "", "", "", "", 68.52, 6.825442*^6, 
  594.561, 31.1, 8.514, 5.43, 13367.565, "", 266.591, 12.71, 26.9, 40.7, "", 
  2.9, 78.93, 0.744}, {"LBN", "Asia", "Lebanon", "2020-07-03", 1830., 34., 
  19., 35., 0., 0.286, 268.115, 4.981, 2.784, 5.128, 0., 0.042, 1.28, "", "", 
  "", "", "", "", "", "", "", "", "", "", "", "", "", "", "", "", "", "", "", 
  "", "", "", "", "", 68.52, 6.825442*^6, 594.561, 31.1, 8.514, 5.43, 
  13367.565, "", 266.591, 12.71, 26.9, 40.7, "", 2.9, 78.93, 0.744}, 
 {"LBN", "Asia", "Lebanon", "2020-07-04", 1855., 25., 19.429, 35., 0., 0.286, 
  271.777, 3.663, 2.846, 5.128, 0., 0.042, 1.31, "", "", "", "", "", "", "", 
  "", "", "", "", "", "", "", "", "", "", "", "", "", "", "", "", "", "", "", 
  68.52, 6.825442*^6, 594.561, 31.1, 8.514, 5.43, 13367.565, "", 266.591, 
  12.71, 26.9, 40.7, "", 2.9, 78.93, 0.744}, {"LBN", "Asia", "Lebanon", 
  "2020-07-05", 1873., 18., 19., 36., 1., 0.286, 274.414, 2.637, 2.784, 
  5.274, 0.147, 0.042, 1.35, "", "", "", "", "", "", "", "", "", "", "", "", 
  "", "", "", "", "", "", "", "", "", "", "", "", "", "", 68.52, 6.825442*^6, 
  594.561, 31.1, 8.514, 5.43, 13367.565, "", 266.591, 12.71, 26.9, 40.7, "", 
  2.9, 78.93, 0.744}, {"LBN", "Asia", "Lebanon", "2020-07-06", 1885., 12., 
  20., 36., 0., 0.286, 276.173, 1.758, 2.93, 5.274, 0., 0.042, 1.4, "", "", 
  "", "", "", "", "", "", "", "", "", "", "", "", "", "", "", "", "", "", "", 
  "", "", "", "", "", 68.52, 6.825442*^6, 594.561, 31.1, 8.514, 5.43, 
  13367.565, "", 266.591, 12.71, 26.9, 40.7, "", 2.9, 78.93, 0.744}, 
 {"LBN", "Asia", "Lebanon", "2020-07-07", 1907., 22., 18.429, 36., 0., 0.286, 
  279.396, 3.223, 2.7, 5.274, 0., 0.042, 1.46, "", "", "", "", "", "", "", 
  "", "", "", "", "", "", "", "", "", "", "", "", "", "", "", "", "", "", "", 
  68.52, 6.825442*^6, 594.561, 31.1, 8.514, 5.43, 13367.565, "", 266.591, 
  12.71, 26.9, 40.7, "", 2.9, 78.93, 0.744}, {"LBN", "Asia", "Lebanon", 
  "2020-07-08", 1946., 39., 22.571, 36., 0., 0.286, 285.11, 5.714, 3.307, 
  5.274, 0., 0.042, 1.52, "", "", "", "", "", "", "", "", "", "", "", "", "", 
  "", "", "", "", "", "", "", "", "", "", "", "", "", 68.52, 6.825442*^6, 
  594.561, 31.1, 8.514, 5.43, 13367.565, "", 266.591, 12.71, 26.9, 40.7, "", 
  2.9, 78.93, 0.744}, {"LBN", "Asia", "Lebanon", "2020-07-09", 2011., 65., 
  30.714, 36., 0., 0.143, 294.633, 9.523, 4.5, 5.274, 0., 0.021, 1.58, "", 
  "", "", "", "", "", "", "", "", "", "", "", "", "", "", "", "", "", "", "", 
  "", "", "", "", "", "", 68.52, 6.825442*^6, 594.561, 31.1, 8.514, 5.43, 
  13367.565, "", 266.591, 12.71, 26.9, 40.7, "", 2.9, 78.93, 0.744}, 
 {"LBN", "Asia", "Lebanon", "2020-07-10", 2082., 71., 36., 36., 0., 0.143, 
  305.035, 10.402, 5.274, 5.274, 0., 0.021, 1.61, "", "", "", "", "", "", "", 
  "", "", "", "", "", "", "", "", "", "", "", "", "", "", "", "", "", "", "", 
  68.52, 6.825442*^6, 594.561, 31.1, 8.514, 5.43, 13367.565, "", 266.591, 
  12.71, 26.9, 40.7, "", 2.9, 78.93, 0.744}, {"LBN", "Asia", "Lebanon", 
  "2020-07-11", 2168., 86., 44.714, 36., 0., 0.143, 317.635, 12.6, 6.551, 
  5.274, 0., 0.021, 1.62, "", "", "", "", "", "", "", "", "", "", "", "", "", 
  "", "", "", "", "", "", "", "", "", "", "", "", "", 68.52, 6.825442*^6, 
  594.561, 31.1, 8.514, 5.43, 13367.565, "", 266.591, 12.71, 26.9, 40.7, "", 
  2.9, 78.93, 0.744}, {"LBN", "Asia", "Lebanon", "2020-07-12", 2334., 166., 
  65.857, 36., 0., 0., 341.956, 24.321, 9.649, 5.274, 0., 0., 1.62, "", "", 
  "", "", "", "", "", "", "", "", "", "", "", "", "", "", "", "", "", "", "", 
  "", "", "", "", "", 68.52, 6.825442*^6, 594.561, 31.1, 8.514, 5.43, 
  13367.565, "", 266.591, 12.71, 26.9, 40.7, "", 2.9, 78.93, 0.744}, 
 {"LBN", "Asia", "Lebanon", "2020-07-13", 2419., 85., 76.286, 36., 0., 0., 
  354.409, 12.453, 11.177, 5.274, 0., 0., 1.58, "", "", "", "", "", "", "", 
  "", "", "", "", "", "", "", "", "", "", "", "", "", "", "", "", "", "", "", 
  68.52, 6.825442*^6, 594.561, 31.1, 8.514, 5.43, 13367.565, "", 266.591, 
  12.71, 26.9, 40.7, "", 2.9, 78.93, 0.744}, {"LBN", "Asia", "Lebanon", 
  "2020-07-14", 2451., 32., 77.714, 37., 1., 0.143, 359.098, 4.688, 11.386, 
  5.421, 0.147, 0.021, 1.53, "", "", "", "", "", "", "", "", "", "", "", "", 
  "", "", "", "", "", "", "", "", "", "", "", "", "", "", 68.52, 6.825442*^6, 
  594.561, 31.1, 8.514, 5.43, 13367.565, "", 266.591, 12.71, 26.9, 40.7, "", 
  2.9, 78.93, 0.744}, {"LBN", "Asia", "Lebanon", "2020-07-15", 2542., 91., 
  85.143, 38., 1., 0.286, 372.43, 13.332, 12.474, 5.567, 0.147, 0.042, 1.49, 
  "", "", "", "", "", "", "", "", "", "", "", "", "", "", "", "", "", "", "", 
  "", "", "", "", "", "", "", 68.52, 6.825442*^6, 594.561, 31.1, 8.514, 5.43, 
  13367.565, "", 266.591, 12.71, 26.9, 40.7, "", 2.9, 78.93, 0.744}, 
 {"LBN", "Asia", "Lebanon", "2020-07-16", 2599., 57., 84., 40., 2., 0.571, 
  380.781, 8.351, 12.307, 5.86, 0.293, 0.084, 1.46, "", "", "", "", "", "", 
  "", "", "", "", "", "", "", "", "", "", "", "", "", "", "", "", "", "", "", 
  "", 68.52, 6.825442*^6, 594.561, 31.1, 8.514, 5.43, 13367.565, "", 266.591, 
  12.71, 26.9, 40.7, "", 2.9, 78.93, 0.744}, {"LBN", "Asia", "Lebanon", 
  "2020-07-17", 2700., 101., 88.286, 40., 0., 0.571, 395.579, 14.798, 12.935, 
  5.86, 0., 0.084, 1.45, "", "", "", "", "", "", "", "", "", "", "", "", "", 
  "", "", "", "", "", "", "", "", "", "", "", "", "", 68.52, 6.825442*^6, 
  594.561, 31.1, 8.514, 5.43, 13367.565, "", 266.591, 12.71, 26.9, 40.7, "", 
  2.9, 78.93, 0.744}, {"LBN", "Asia", "Lebanon", "2020-07-18", 2775., 75., 
  86.714, 40., 0., 0.571, 406.567, 10.988, 12.705, 5.86, 0., 0.084, 1.43, "", 
  "", "", "", "", "", "", "", "", "", "", "", "", "", "", "", "", "", "", "", 
  "", "", "", "", "", "", 68.52, 6.825442*^6, 594.561, 31.1, 8.514, 5.43, 
  13367.565, "", 266.591, 12.71, 26.9, 40.7, "", 2.9, 78.93, 0.744}, 
 {"LBN", "Asia", "Lebanon", "2020-07-19", 2859., 84., 75., 40., 0., 0.571, 
  418.874, 12.307, 10.988, 5.86, 0., 0.084, 1.42, "", "", "", "", "", "", "", 
  "", "", "", "", "", "", "", "", "", "", "", "", "", "", "", "", "", "", "", 
  68.52, 6.825442*^6, 594.561, 31.1, 8.514, 5.43, 13367.565, "", 266.591, 
  12.71, 26.9, 40.7, "", 2.9, 78.93, 0.744}, {"LBN", "Asia", "Lebanon", 
  "2020-07-20", 2905., 46., 69.429, 41., 1., 0.714, 425.613, 6.739, 10.172, 
  6.007, 0.147, 0.105, 1.42, "", "", "", "", "", "", "", "", "", "", "", "", 
  "", "", "", "", "", "", "", "", "", "", "", "", "", "", 42.59, 6.825442*^6, 
  594.561, 31.1, 8.514, 5.43, 13367.565, "", 266.591, 12.71, 26.9, 40.7, "", 
  2.9, 78.93, 0.744}, {"LBN", "Asia", "Lebanon", "2020-07-21", 2980., 75., 
  75.571, 41., 0., 0.571, 436.602, 10.988, 11.072, 6.007, 0., 0.084, 1.43, 
  "", "", "", "", "", "", "", "", "", "", "", "", "", "", "", "", "", "", "", 
  "", "", "", "", "", "", "", 42.59, 6.825442*^6, 594.561, 31.1, 8.514, 5.43, 
  13367.565, "", 266.591, 12.71, 26.9, 40.7, "", 2.9, 78.93, 0.744}, 
 {"LBN", "Asia", "Lebanon", "2020-07-22", 3104., 124., 80.286, 43., 2., 
  0.714, 454.769, 18.167, 11.763, 6.3, 0.293, 0.105, 1.44, "", "", "", "", 
  "", "", "", "", "", "", "", "", "", "", "", "", "", "", "", "", "", "", "", 
  "", "", "", 42.59, 6.825442*^6, 594.561, 31.1, 8.514, 5.43, 13367.565, "", 
  266.591, 12.71, 26.9, 40.7, "", 2.9, 78.93, 0.744}, 
 {"LBN", "Asia", "Lebanon", "2020-07-23", 3260., 156., 94.429, 43., 0., 
  0.429, 477.625, 22.856, 13.835, 6.3, 0., 0.063, 1.45, "", "", "", "", "", 
  "", "", "", "", "", "", "", "", "", "", "", "", "", "", "", "", "", "", "", 
  "", "", 42.59, 6.825442*^6, 594.561, 31.1, 8.514, 5.43, 13367.565, "", 
  266.591, 12.71, 26.9, 40.7, "", 2.9, 78.93, 0.744}, 
 {"LBN", "Asia", "Lebanon", "2020-07-24", 3407., 147., 101., 46., 3., 0.857, 
  499.162, 21.537, 14.798, 6.739, 0.44, 0.126, 1.44, "", "", "", "", "", "", 
  "", "", "", "", "", "", "", "", "", "", "", "", "", "", "", "", "", "", "", 
  "", 41.67, 6.825442*^6, 594.561, 31.1, 8.514, 5.43, 13367.565, "", 266.591, 
  12.71, 26.9, 40.7, "", 2.9, 78.93, 0.744}, {"LBN", "Asia", "Lebanon", 
  "2020-07-25", 3582., 175., 115.286, 47., 1., 1., 524.801, 25.639, 16.891, 
  6.886, 0.147, 0.147, 1.44, "", "", "", "", "", "", "", "", "", "", "", "", 
  "", "", "", "", "", "", "", "", "", "", "", "", "", "", 41.67, 6.825442*^6, 
  594.561, 31.1, 8.514, 5.43, 13367.565, "", 266.591, 12.71, 26.9, 40.7, "", 
  2.9, 78.93, 0.744}, {"LBN", "Asia", "Lebanon", "2020-07-26", 3750., 168., 
  127.286, 51., 4., 1.571, 549.415, 24.614, 18.649, 7.472, 0.586, 0.23, 1.43, 
  "", "", "", "", "", "", "", "", "", "", "", "", "", "", "", "", "", "", "", 
  "", "", "", "", "", "", "", 41.67, 6.825442*^6, 594.561, 31.1, 8.514, 5.43, 
  13367.565, "", 266.591, 12.71, 26.9, 40.7, "", 2.9, 78.93, 0.744}, 
 {"LBN", "Asia", "Lebanon", "2020-07-27", 3882., 132., 139.571, 51., 0., 
  1.429, 568.754, 19.339, 20.449, 7.472, 0., 0.209, 1.41, "", "", "", "", "", 
  "", "", "", "", "", "", "", "", "", "", "", "", "", "", "", "", "", "", "", 
  "", "", 41.67, 6.825442*^6, 594.561, 31.1, 8.514, 5.43, 13367.565, "", 
  266.591, 12.71, 26.9, 40.7, "", 2.9, 78.93, 0.744}, 
 {"LBN", "Asia", "Lebanon", "2020-07-28", 4023., 141., 149., 54., 3., 1.857, 
  589.412, 20.658, 21.83, 7.912, 0.44, 0.272, 1.4, "", "", "", "", "", "", 
  "", "", "", "", "", "", "", "", "", "", "", "", "", "", "", "", "", "", "", 
  "", 41.67, 6.825442*^6, 594.561, 31.1, 8.514, 5.43, 13367.565, "", 266.591, 
  12.71, 26.9, 40.7, "", 2.9, 78.93, 0.744}, {"LBN", "Asia", "Lebanon", 
  "2020-07-29", 4205., 182., 157.286, 55., 1., 1.714, 616.077, 26.665, 
  23.044, 8.058, 0.147, 0.251, 1.38, "", "", "", "", "", "", "", "", "", "", 
  "", "", "", "", "", "", "", "", "", "", "", "", "", "", "", "", 41.67, 
  6.825442*^6, 594.561, 31.1, 8.514, 5.43, 13367.565, "", 266.591, 12.71, 
  26.9, 40.7, "", 2.9, 78.93, 0.744}, {"LBN", "Asia", "Lebanon", 
  "2020-07-30", 4334., 129., 153.429, 57., 2., 2., 634.977, 18.9, 22.479, 
  8.351, 0.293, 0.293, 1.37, "", "", "", "", "", "", "", "", "", "", "", "", 
  "", "", "", "", "", "", "", "", "", "", "", "", "", "", 61.11, 6.825442*^6, 
  594.561, 31.1, 8.514, 5.43, 13367.565, "", 266.591, 12.71, 26.9, 40.7, "", 
  2.9, 78.93, 0.744}, {"LBN", "Asia", "Lebanon", "2020-07-31", 4555., 221., 
  164., 61., 4., 2.143, 667.356, 32.379, 24.028, 8.937, 0.586, 0.314, 1.37, 
  "", "", "", "", "", "", "", "", "", "", "", "", "", "", "", "", "", "", "", 
  "", "", "", "", "", "", "", 61.11, 6.825442*^6, 594.561, 31.1, 8.514, 5.43, 
  13367.565, "", 266.591, 12.71, 26.9, 40.7, "", 2.9, 78.93, 0.744}, 
 {"LBN", "Asia", "Lebanon", "2020-08-01", 4730., 175., 164., 61., 0., 2., 
  692.995, 25.639, 24.028, 8.937, 0., 0.293, 1.36, "", "", "", "", "", "", 
  "", "", "", "", "", "", "", "", "", "", "", "", "", "", "", "", "", "", "", 
  "", 61.11, 6.825442*^6, 594.561, 31.1, 8.514, 5.43, 13367.565, "", 266.591, 
  12.71, 26.9, 40.7, "", 2.9, 78.93, 0.744}, {"LBN", "Asia", "Lebanon", 
  "2020-08-02", 4885., 155., 162.143, 62., 1., 1.571, 715.705, 22.709, 
  23.756, 9.084, 0.147, 0.23, 1.35, "", "", "", "", "", "", "", "", "", "", 
  "", "", "", "", "", "", "", "", "", "", "", "", "", "", "", "", 61.11, 
  6.825442*^6, 594.561, 31.1, 8.514, 5.43, 13367.565, "", 266.591, 12.71, 
  26.9, 40.7, "", 2.9, 78.93, 0.744}, {"LBN", "Asia", "Lebanon", 
  "2020-08-03", 5062., 177., 168.571, 65., 3., 2., 741.637, 25.932, 24.698, 
  9.523, 0.44, 0.293, 1.36, "", "", "", "", "", "", "", "", "", "", "", "", 
  "", "", "", "", "", "", "", "", "", "", "", "", "", "", 61.11, 6.825442*^6, 
  594.561, 31.1, 8.514, 5.43, 13367.565, "", 266.591, 12.71, 26.9, 40.7, "", 
  2.9, 78.93, 0.744}, {"LBN", "Asia", "Lebanon", "2020-08-04", 5062., 0., 
  148.429, 65., 0., 1.571, 741.637, 0., 21.746, 9.523, 0., 0.23, 1.36, "", 
  "", "", "", "", "", "", "", "", "", "", "", "", "", "", "", "", "", "", "", 
  "", "", "", "", "", "", 57.41, 6.825442*^6, 594.561, 31.1, 8.514, 5.43, 
  13367.565, "", 266.591, 12.71, 26.9, 40.7, "", 2.9, 78.93, 0.744}, 
 {"LBN", "Asia", "Lebanon", "2020-08-05", 5417., 355., 173.143, 68., 3., 
  1.857, 793.648, 52.011, 25.367, 9.963, 0.44, 0.272, 1.39, "", "", "", "", 
  "", "", "", "", "", "", "", "", "", "", "", "", "", "", "", "", "", "", "", 
  "", "", "", 57.41, 6.825442*^6, 594.561, 31.1, 8.514, 5.43, 13367.565, "", 
  266.591, 12.71, 26.9, 40.7, "", 2.9, 78.93, 0.744}, 
 {"LBN", "Asia", "Lebanon", "2020-08-06", 5672., 255., 191.143, 70., 2., 
  1.857, 831.008, 37.36, 28.004, 10.256, 0.293, 0.272, 1.39, "", "", "", "", 
  "", "", "", "", "", "", "", "", "", "", "", "", "", "", "", "", "", "", "", 
  "", "", "", 61.11, 6.825442*^6, 594.561, 31.1, 8.514, 5.43, 13367.565, "", 
  266.591, 12.71, 26.9, 40.7, "", 2.9, 78.93, 0.744}, 
 {"LBN", "Asia", "Lebanon", "2020-08-07", 5951., 279., 199.429, 70., 0., 
  1.286, 871.885, 40.876, 29.218, 10.256, 0., 0.188, 1.39, "", "", "", "", 
  "", "", "", "", "", "", "", "", "", "", "", "", "", "", "", "", "", "", "", 
  "", "", "", 61.11, 6.825442*^6, 594.561, 31.1, 8.514, 5.43, 13367.565, "", 
  266.591, 12.71, 26.9, 40.7, "", 2.9, 78.93, 0.744}, 
 {"LBN", "Asia", "Lebanon", "2020-08-08", 6223., 272., 213.286, 78., 8., 
  2.429, 911.736, 39.851, 31.249, 11.428, 1.172, 0.356, 1.38, "", "", "", "", 
  "", "", "", "", "", "", "", "", "", "", "", "", "", "", "", "", "", "", "", 
  "", "", "", 61.11, 6.825442*^6, 594.561, 31.1, 8.514, 5.43, 13367.565, "", 
  266.591, 12.71, 26.9, 40.7, "", 2.9, 78.93, 0.744}, 
 {"LBN", "Asia", "Lebanon", "2020-08-09", 6517., 294., 233.143, 78., 0., 
  2.286, 954.81, 43.074, 34.158, 11.428, 0., 0.335, 1.38, "", "", "", "", "", 
  "", "", "", "", "", "", "", "", "", "", "", "", "", "", "", "", "", "", "", 
  "", "", 61.11, 6.825442*^6, 594.561, 31.1, 8.514, 5.43, 13367.565, "", 
  266.591, 12.71, 26.9, 40.7, "", 2.9, 78.93, 0.744}, 
 {"LBN", "Asia", "Lebanon", "2020-08-10", 6812., 295., 250., 80., 2., 2.143, 
  998.031, 43.221, 36.628, 11.721, 0.293, 0.314, 1.38, "", "", "", "", "", 
  "", "", "", "", "", "", "", "", "", "", "", "", "", "", "", "", "", "", "", 
  "", "", 61.11, 6.825442*^6, 594.561, 31.1, 8.514, 5.43, 13367.565, "", 
  266.591, 12.71, 26.9, 40.7, "", 2.9, 78.93, 0.744}, 
 {"LBN", "Asia", "Lebanon", "2020-08-11", 7121., 309., 294.143, 87., 7., 
  3.143, 1043.302, 45.272, 43.095, 12.746, 1.026, 0.46, 1.38, "", "", "", "", 
  "", "", "", "", "", "", "", "", "", "", "", "", "", "", "", "", "", "", "", 
  "", "", "", 24.07, 6.825442*^6, 594.561, 31.1, 8.514, 5.43, 13367.565, "", 
  266.591, 12.71, 26.9, 40.7, "", 2.9, 78.93, 0.744}, 
 {"LBN", "Asia", "Lebanon", "2020-08-12", 7413., 292., 285.143, 89., 2., 3., 
  1086.084, 42.781, 41.776, 13.039, 0.293, 0.44, 1.36, "", "", "", "", "", 
  "", "", "", "", "", "", "", "", "", "", "", "", "", "", "", "", "", "", "", 
  "", "", 24.07, 6.825442*^6, 594.561, 31.1, 8.514, 5.43, 13367.565, "", 
  266.591, 12.71, 26.9, 40.7, "", 2.9, 78.93, 0.744}, 
 {"LBN", "Asia", "Lebanon", "2020-08-13", 7711., 298., 291.286, 92., 3., 
  3.143, 1129.744, 43.66, 42.676, 13.479, 0.44, 0.46, 1.36, "", "", "", "", 
  "", "", "", "", "", "", "", "", "", "", "", "", "", "", "", "", "", "", "", 
  "", "", "", 24.07, 6.825442*^6, 594.561, 31.1, 8.514, 5.43, 13367.565, "", 
  266.591, 12.71, 26.9, 40.7, "", 2.9, 78.93, 0.744}, 
 {"LBN", "Asia", "Lebanon", "2020-08-14", 8045., 334., 299.143, 94., 2., 
  3.429, 1178.678, 48.935, 43.828, 13.772, 0.293, 0.502, 1.36, "", "", "", 
  "", "", "", "", "", "", "", "", "", "", "", "", "", "", "", "", "", "", "", 
  "", "", "", "", 24.07, 6.825442*^6, 594.561, 31.1, 8.514, 5.43, 13367.565, 
  "", 266.591, 12.71, 26.9, 40.7, "", 2.9, 78.93, 0.744}, 
 {"LBN", "Asia", "Lebanon", "2020-08-15", 8442., 397., 317., 97., 3., 2.714, 
  1236.843, 58.165, 46.444, 14.212, 0.44, 0.398, 1.36, "", "", "", "", "", 
  "", "", "", "", "", "", "", "", "", "", "", "", "", "", "", "", "", "", "", 
  "", "", 24.07, 6.825442*^6, 594.561, 31.1, 8.514, 5.43, 13367.565, "", 
  266.591, 12.71, 26.9, 40.7, "", 2.9, 78.93, 0.744}, 
 {"LBN", "Asia", "Lebanon", "2020-08-16", 8881., 439., 337.714, 103., 6., 
  3.571, 1301.161, 64.318, 49.479, 15.091, 0.879, 0.523, 1.36, "", "", "", 
  "", "", "", "", "", "", "", "", "", "", "", "", "", "", "", "", "", "", "", 
  "", "", "", "", 24.07, 6.825442*^6, 594.561, 31.1, 8.514, 5.43, 13367.565, 
  "", 266.591, 12.71, 26.9, 40.7, "", 2.9, 78.93, 0.744}, 
 {"LBN", "Asia", "Lebanon", "2020-08-17", 9337., 456., 360.714, 105., 2., 
  3.571, 1367.97, 66.809, 52.848, 15.384, 0.293, 0.523, 1.36, "", "", "", "", 
  "", "", "", "", "", "", "", "", "", "", "", "", "", "", "", "", "", "", "", 
  "", "", "", 24.07, 6.825442*^6, 594.561, 31.1, 8.514, 5.43, 13367.565, "", 
  266.591, 12.71, 26.9, 40.7, "", 2.9, 78.93, 0.744}, 
 {"LBN", "Asia", "Lebanon", "2020-08-18", 9758., 421., 376.714, 107., 2., 
  2.857, 1429.651, 61.681, 55.193, 15.677, 0.293, 0.419, 1.36, "", "", "", 
  "", "", "", "", "", "", "", "", "", "", "", "", "", "", "", "", "", "", "", 
  "", "", "", "", 24.07, 6.825442*^6, 594.561, 31.1, 8.514, 5.43, 13367.565, 
  "", 266.591, 12.71, 26.9, 40.7, "", 2.9, 78.93, 0.744}, 
 {"LBN", "Asia", "Lebanon", "2020-08-19", 10347., 589., 419.143, 109., 2., 
  2.857, 1515.946, 86.295, 61.409, 15.97, 0.293, 0.419, 1.35, "", "", "", "", 
  "", "", "", "", "", "", "", "", "", "", "", "", "", "", "", "", "", "", "", 
  "", "", "", 24.07, 6.825442*^6, 594.561, 31.1, 8.514, 5.43, 13367.565, "", 
  266.591, 12.71, 26.9, 40.7, "", 2.9, 78.93, 0.744}, 
 {"LBN", "Asia", "Lebanon", "2020-08-20", 10952., 605., 463., 113., 4., 3., 
  1604.585, 88.639, 67.834, 16.556, 0.586, 0.44, 1.33, "", "", "", "", "", 
  "", "", "", "", "", "", "", "", "", "", "", "", "", "", "", "", "", "", "", 
  "", "", 24.07, 6.825442*^6, 594.561, 31.1, 8.514, 5.43, 13367.565, "", 
  266.591, 12.71, 26.9, 40.7, "", 2.9, 78.93, 0.744}, 
 {"LBN", "Asia", "Lebanon", "2020-08-21", 11580., 628., 505., 116., 3., 
  3.143, 1696.593, 92.009, 73.988, 16.995, 0.44, 0.46, 1.31, "", "", "", "", 
  "", "", "", "", "", "", "", "", "", "", "", "", "", "", "", "", "", "", "", 
  "", "", "", 64.81, 6.825442*^6, 594.561, 31.1, 8.514, 5.43, 13367.565, "", 
  266.591, 12.71, 26.9, 40.7, "", 2.9, 78.93, 0.744}, 
 {"LBN", "Asia", "Lebanon", "2020-08-22", 12191., 611., 535.571, 121., 5., 
  3.429, 1786.111, 89.518, 78.467, 17.728, 0.733, 0.502, 1.29, "", "", "", 
  "", "", "", "", "", "", "", "", "", "", "", "", "", "", "", "", "", "", "", 
  "", "", "", "", 64.81, 6.825442*^6, 594.561, 31.1, 8.514, 5.43, 13367.565, 
  "", 266.591, 12.71, 26.9, 40.7, "", 2.9, 78.93, 0.744}, 
 {"LBN", "Asia", "Lebanon", "2020-08-23", 12698., 507., 545.286, 123., 2., 
  2.857, 1860.392, 74.281, 79.89, 18.021, 0.293, 0.419, 1.27, "", "", "", "", 
  "", "", "", "", "", "", "", "", "", "", "", "", "", "", "", "", "", "", "", 
  "", "", "", 64.81, 6.825442*^6, 594.561, 31.1, 8.514, 5.43, 13367.565, "", 
  266.591, 12.71, 26.9, 40.7, "", 2.9, 78.93, 0.744}, 
 {"LBN", "Asia", "Lebanon", "2020-08-24", 13155., 457., 545.429, 126., 3., 
  3., 1927.348, 66.955, 79.911, 18.46, 0.44, 0.44, 1.25, "", "", "", "", "", 
  "", "", "", "", "", "", "", "", "", "", "", "", "", "", "", "", "", "", "", 
  "", "", 64.81, 6.825442*^6, 594.561, 31.1, 8.514, 5.43, 13367.565, "", 
  266.591, 12.71, 26.9, 40.7, "", 2.9, 78.93, 0.744}, 
 {"LBN", "Asia", "Lebanon", "2020-08-25", 13687., 532., 561.286, 138., 12., 
  4.429, 2005.291, 77.944, 82.234, 20.218, 1.758, 0.649, 1.23, "", "", "", 
  "", "", "", "", "", "", "", "", "", "", "", "", "", "", "", "", "", "", "", 
  "", "", "", "", 64.81, 6.825442*^6, 594.561, 31.1, 8.514, 5.43, 13367.565, 
  "", 266.591, 12.71, 26.9, 40.7, "", 2.9, 78.93, 0.744}, 
 {"LBN", "Asia", "Lebanon", "2020-08-26", 14248., 561., 557.286, 139., 1., 
  4.286, 2087.484, 82.192, 81.648, 20.365, 0.147, 0.628, 1.22, "", "", "", 
  "", "", "", "", "", "", "", "", "", "", "", "", "", "", "", "", "", "", "", 
  "", "", "", "", 64.81, 6.825442*^6, 594.561, 31.1, 8.514, 5.43, 13367.565, 
  "", 266.591, 12.71, 26.9, 40.7, "", 2.9, 78.93, 0.744}, 
 {"LBN", "Asia", "Lebanon", "2020-08-27", 14937., 689., 569.286, 146., 7., 
  4.714, 2188.43, 100.946, 83.406, 21.391, 1.026, 0.691, 1.2, "", "", "", "", 
  "", "", "", "", "", "", "", "", "", "", "", "", "", "", "", "", "", "", "", 
  "", "", "", 64.81, 6.825442*^6, 594.561, 31.1, 8.514, 5.43, 13367.565, "", 
  266.591, 12.71, 26.9, 40.7, "", 2.9, 78.93, 0.744}, 
 {"LBN", "Asia", "Lebanon", "2020-08-28", 15613., 676., 576.143, 148., 2., 
  4.571, 2287.471, 99.041, 84.411, 21.684, 0.293, 0.67, 1.18, "", "", "", "", 
  "", "", "", "", "", "", "", "", "", "", "", "", "", "", "", "", "", "", "", 
  "", "", "", 64.81, 6.825442*^6, 594.561, 31.1, 8.514, 5.43, 13367.565, "", 
  266.591, 12.71, 26.9, 40.7, "", 2.9, 78.93, 0.744}, 
 {"LBN", "Asia", "Lebanon", "2020-08-29", 16275., 662., 583.429, 155., 7., 
  4.857, 2384.461, 96.99, 85.479, 22.709, 1.026, 0.712, 1.16, "", "", "", "", 
  "", "", "", "", "", "", "", "", "", "", "", "", "", "", "", "", "", "", "", 
  "", "", "", 64.81, 6.825442*^6, 594.561, 31.1, 8.514, 5.43, 13367.565, "", 
  266.591, 12.71, 26.9, 40.7, "", 2.9, 78.93, 0.744}, 
 {"LBN", "Asia", "Lebanon", "2020-08-30", 16870., 595., 596., 160., 5., 
  5.286, 2471.635, 87.174, 87.32, 23.442, 0.733, 0.774, 1.15, "", "", "", "", 
  "", "", "", "", "", "", "", "", "", "", "", "", "", "", "", "", "", "", "", 
  "", "", "", 64.81, 6.825442*^6, 594.561, 31.1, 8.514, 5.43, 13367.565, "", 
  266.591, 12.71, 26.9, 40.7, "", 2.9, 78.93, 0.744}, 
 {"LBN", "Asia", "Lebanon", "2020-08-31", 17308., 438., 593.286, 167., 7., 
  5.857, 2535.806, 64.172, 86.923, 24.467, 1.026, 0.858, 1.13, "", "", "", 
  "", "", "", "", "", "", "", "", "", "", "", "", "", "", "", "", "", "", "", 
  "", "", "", "", 64.81, 6.825442*^6, 594.561, 31.1, 8.514, 5.43, 13367.565, 
  "", 266.591, 12.71, 26.9, 40.7, "", 2.9, 78.93, 0.744}, 
 {"LBN", "Asia", "Lebanon", "2020-09-01", 17777., 469., 584.286, 171., 4., 
  4.714, 2604.52, 68.713, 85.604, 25.053, 0.586, 0.691, 1.12, "", "", "", "", 
  "", "", "", "", "", "", "", "", "", "", "", "", "", "", "", "", "", "", "", 
  "", "", "", 64.81, 6.825442*^6, 594.561, 31.1, 8.514, 5.43, 13367.565, "", 
  266.591, 12.71, 26.9, 40.7, "", 2.9, 78.93, 0.744}, 
 {"LBN", "Asia", "Lebanon", "2020-09-02", 18375., 598., 589.571, 177., 6., 
  5.429, 2692.133, 87.613, 86.378, 25.932, 0.879, 0.795, 1.1, "", "", "", "", 
  "", "", "", "", "", "", "", "", "", "", "", "", "", "", "", "", "", "", "", 
  "", "", "", 64.81, 6.825442*^6, 594.561, 31.1, 8.514, 5.43, 13367.565, "", 
  266.591, 12.71, 26.9, 40.7, "", 2.9, 78.93, 0.744}, 
 {"LBN", "Asia", "Lebanon", "2020-09-03", 18963., 588., 575.143, 179., 2., 
  4.714, 2778.282, 86.148, 84.265, 26.225, 0.293, 0.691, 1.09, "", "", "", 
  "", "", "", "", "", "", "", "", "", "", "", "", "", "", "", "", "", "", "", 
  "", "", "", "", 64.81, 6.825442*^6, 594.561, 31.1, 8.514, 5.43, 13367.565, 
  "", 266.591, 12.71, 26.9, 40.7, "", 2.9, 78.93, 0.744}, 
 {"LBN", "Asia", "Lebanon", "2020-09-04", 19490., 527., 553.857, 183., 4., 
  5., 2855.493, 77.211, 81.146, 26.811, 0.586, 0.733, 1.08, "", "", "", "", 
  "", "", "", "", "", "", "", "", "", "", "", "", "", "", "", "", "", "", "", 
  "", "", "", 64.81, 6.825442*^6, 594.561, 31.1, 8.514, 5.43, 13367.565, "", 
  266.591, 12.71, 26.9, 40.7, "", 2.9, 78.93, 0.744}, 
 {"LBN", "Asia", "Lebanon", "2020-09-05", 20011., 521., 533.714, 187., 4., 
  4.571, 2931.825, 76.332, 78.195, 27.397, 0.586, 0.67, 1.08, "", "", "", "", 
  "", "", "", "", "", "", "", "", "", "", "", "", "", "", "", "", "", "", "", 
  "", "", "", 64.81, 6.825442*^6, 594.561, 31.1, 8.514, 5.43, 13367.565, "", 
  266.591, 12.71, 26.9, 40.7, "", 2.9, 78.93, 0.744}, 
 {"LBN", "Asia", "Lebanon", "2020-09-06", 20426., 415., 508., 191., 4., 
  4.429, 2992.627, 60.802, 74.427, 27.984, 0.586, 0.649, 1.08, "", "", "", 
  "", "", "", "", "", "", "", "", "", "", "", "", "", "", "", "", "", "", "", 
  "", "", "", "", 64.81, 6.825442*^6, 594.561, 31.1, 8.514, 5.43, 13367.565, 
  "", 266.591, 12.71, 26.9, 40.7, "", 2.9, 78.93, 0.744}, 
 {"LBN", "Asia", "Lebanon", "2020-09-07", 20826., 400., 502.571, 200., 9., 
  4.714, 3051.231, 58.604, 73.632, 29.302, 1.319, 0.691, 1.09, "", "", "", 
  "", "", "", "", "", "", "", "", "", "", "", "", "", "", "", "", "", "", "", 
  "", "", "", "", 64.81, 6.825442*^6, 594.561, 31.1, 8.514, 5.43, 13367.565, 
  "", 266.591, 12.71, 26.9, 40.7, "", 2.9, 78.93, 0.744}, 
 {"LBN", "Asia", "Lebanon", "2020-09-08", 21324., 498., 506.714, 207., 7., 
  5.143, 3124.193, 72.962, 74.239, 30.328, 1.026, 0.753, 1.1, "", "", "", "", 
  "", "", "", "", "", "", "", "", "", "", "", "", "", "", "", "", "", "", "", 
  "", "", "", 61.11, 6.825442*^6, 594.561, 31.1, 8.514, 5.43, 13367.565, "", 
  266.591, 12.71, 26.9, 40.7, "", 2.9, 78.93, 0.744}, 
 {"LBN", "Asia", "Lebanon", "2020-09-09", 21877., 553., 500.286, 212., 5., 
  5., 3205.214, 81.02, 73.297, 31.06, 0.733, 0.733, 1.1, "", "", "", "", "", 
  "", "", "", "", "", "", "", "", "", "", "", "", "", "", "", "", "", "", "", 
  "", "", 61.11, 6.825442*^6, 594.561, 31.1, 8.514, 5.43, 13367.565, "", 
  266.591, 12.71, 26.9, 40.7, "", 2.9, 78.93, 0.744}, 
 {"LBN", "Asia", "Lebanon", "2020-09-10", 22437., 560., 496.286, 219., 7., 
  5.714, 3287.26, 82.046, 72.711, 32.086, 1.026, 0.837, 1.11, "", "", "", "", 
  "", "", "", "", "", "", "", "", "", "", "", "", "", "", "", "", "", "", "", 
  "", "", "", 61.11, 6.825442*^6, 594.561, 31.1, 8.514, 5.43, 13367.565, "", 
  266.591, 12.71, 26.9, 40.7, "", 2.9, 78.93, 0.744}, 
 {"LBN", "Asia", "Lebanon", "2020-09-11", 22983., 546., 499., 229., 10., 
  6.571, 3367.254, 79.995, 73.109, 33.551, 1.465, 0.963, 1.12, "", "", "", 
  "", "", "", "", "", "", "", "", "", "", "", "", "", "", "", "", "", "", "", 
  "", "", "", "", 61.11, 6.825442*^6, 594.561, 31.1, 8.514, 5.43, 13367.565, 
  "", 266.591, 12.71, 26.9, 40.7, "", 2.9, 78.93, 0.744}, 
 {"LBN", "Asia", "Lebanon", "2020-09-12", 23669., 686., 522.571, 239., 10., 
  7.429, 3467.761, 100.506, 76.562, 35.016, 1.465, 1.088, 1.14, "", "", "", 
  "", "", "", "", "", "", "", "", "", "", "", "", "", "", "", "", "", "", "", 
  "", "", "", "", 61.11, 6.825442*^6, 594.561, 31.1, 8.514, 5.43, 13367.565, 
  "", 266.591, 12.71, 26.9, 40.7, "", 2.9, 78.93, 0.744}, 
 {"LBN", "Asia", "Lebanon", "2020-09-13", 24310., 641., 554.857, 241., 2., 
  7.143, 3561.674, 93.913, 81.292, 35.309, 0.293, 1.047, 1.15, "", "", "", 
  "", "", "", "", "", "", "", "", "", "", "", "", "", "", "", "", "", "", "", 
  "", "", "", "", 61.11, 6.825442*^6, 594.561, 31.1, 8.514, 5.43, 13367.565, 
  "", 266.591, 12.71, 26.9, 40.7, "", 2.9, 78.93, 0.744}, 
 {"LBN", "Asia", "Lebanon", "2020-09-14", 25401., 1091., 653.571, 246., 5., 
  6.571, 3721.517, 159.843, 95.755, 36.042, 0.733, 0.963, 1.16, "", "", "", 
  "", "", "", "", "", "", "", "", "", "", "", "", "", "", "", "", "", "", "", 
  "", "", "", "", 61.11, 6.825442*^6, 594.561, 31.1, 8.514, 5.43, 13367.565, 
  "", 266.591, 12.71, 26.9, 40.7, "", 2.9, 78.93, 0.744}, 
 {"LBN", "Asia", "Lebanon", "2020-09-15", 25449., 48., 589.286, 252., 6., 
  6.429, 3728.55, 7.033, 86.337, 36.921, 0.879, 0.942, 1.15, "", "", "", "", 
  "", "", "", "", "", "", "", "", "", "", "", "", "", "", "", "", "", "", "", 
  "", "", "", 61.11, 6.825442*^6, 594.561, 31.1, 8.514, 5.43, 13367.565, "", 
  266.591, 12.71, 26.9, 40.7, "", 2.9, 78.93, 0.744}, 
 {"LBN", "Asia", "Lebanon", "2020-09-16", 26083., 634., 600.857, 259., 7., 
  6.714, 3821.437, 92.888, 88.032, 37.946, 1.026, 0.984, 1.16, "", "", "", 
  "", "", "", "", "", "", "", "", "", "", "", "", "", "", "", "", "", "", "", 
  "", "", "", "", 61.11, 6.825442*^6, 594.561, 31.1, 8.514, 5.43, 13367.565, 
  "", 266.591, 12.71, 26.9, 40.7, "", 2.9, 78.93, 0.744}, 
 {"LBN", "Asia", "Lebanon", "2020-09-17", 26768., 685., 618.714, 263., 4., 
  6.286, 3921.797, 100.36, 90.648, 38.532, 0.586, 0.921, 1.17, "", "", "", 
  "", "", "", "", "", "", "", "", "", "", "", "", "", "", "", "", "", "", "", 
  "", "", "", "", 61.11, 6.825442*^6, 594.561, 31.1, 8.514, 5.43, 13367.565, 
  "", 266.591, 12.71, 26.9, 40.7, "", 2.9, 78.93, 0.744}, 
 {"LBN", "Asia", "Lebanon", "2020-09-18", 27518., 750., 647.857, 281., 18., 
  7.429, 4031.68, 109.883, 94.918, 41.169, 2.637, 1.088, 1.19, "", "", "", 
  "", "", "", "", "", "", "", "", "", "", "", "", "", "", "", "", "", "", "", 
  "", "", "", "", 61.11, 6.825442*^6, 594.561, 31.1, 8.514, 5.43, 13367.565, 
  "", 266.591, 12.71, 26.9, 40.7, "", 2.9, 78.93, 0.744}, 
 {"LBN", "Asia", "Lebanon", "2020-09-19", 28297., 779., 661.143, 286., 5., 
  6.714, 4145.812, 114.132, 96.864, 41.902, 0.733, 0.984, 1.2, "", "", "", 
  "", "", "", "", "", "", "", "", "", "", "", "", "", "", "", "", "", "", "", 
  "", "", "", "", 61.11, 6.825442*^6, 594.561, 31.1, 8.514, 5.43, 13367.565, 
  "", 266.591, 12.71, 26.9, 40.7, "", 2.9, 78.93, 0.744}, 
 {"LBN", "Asia", "Lebanon", "2020-09-20", 29303., 1006., 713.286, 297., 11., 
  8., 4293.202, 147.39, 104.504, 43.514, 1.612, 1.172, 1.21, "", "", "", "", 
  "", "", "", "", "", "", "", "", "", "", "", "", "", "", "", "", "", "", "", 
  "", "", "", 61.11, 6.825442*^6, 594.561, 31.1, 8.514, 5.43, 13367.565, "", 
  266.591, 12.71, 26.9, 40.7, "", 2.9, 78.93, 0.744}, 
 {"LBN", "Asia", "Lebanon", "2020-09-21", 29987., 684., 655.143, 307., 10., 
  8.714, 4393.415, 100.213, 95.985, 44.979, 1.465, 1.277, 1.22, "", "", "", 
  "", "", "", "", "", "", "", "", "", "", "", "", "", "", "", "", "", "", "", 
  "", "", "", "", 61.11, 6.825442*^6, 594.561, 31.1, 8.514, 5.43, 13367.565, 
  "", 266.591, 12.71, 26.9, 40.7, "", 2.9, 78.93, 0.744}, 
 {"LBN", "Asia", "Lebanon", "2020-09-22", 30852., 865., 771.857, 315., 8., 
  9., 4520.147, 126.732, 113.085, 46.151, 1.172, 1.319, 1.22, "", "", "", "", 
  "", "", "", "", "", "", "", "", "", "", "", "", "", "", "", "", "", "", "", 
  "", "", "", 61.11, 6.825442*^6, 594.561, 31.1, 8.514, 5.43, 13367.565, "", 
  266.591, 12.71, 26.9, 40.7, "", 2.9, 78.93, 0.744}, 
 {"LBN", "Asia", "Lebanon", "2020-09-23", 31792., 940., 815.571, 328., 13., 
  9.857, 4657.867, 137.72, 119.49, 48.055, 1.905, 1.444, 1.22, "", "", "", 
  "", "", "", "", "", "", "", "", "", "", "", "", "", "", "", "", "", "", "", 
  "", "", "", "", 61.11, 6.825442*^6, 594.561, 31.1, 8.514, 5.43, 13367.565, 
  "", 266.591, 12.71, 26.9, 40.7, "", 2.9, 78.93, 0.744}, 
 {"LBN", "Asia", "Lebanon", "2020-09-24", 32819., 1027., 864.429, 329., 1., 
  9.429, 4808.333, 150.466, 126.648, 48.202, 0.147, 1.381, 1.22, "", "", "", 
  "", "", "", "", "", "", "", "", "", "", "", "", "", "", "", "", "", "", "", 
  "", "", "", "", 61.11, 6.825442*^6, 594.561, 31.1, 8.514, 5.43, 13367.565, 
  "", 266.591, 12.71, 26.9, 40.7, "", 2.9, 78.93, 0.744}, 
 {"LBN", "Asia", "Lebanon", "2020-09-25", 33962., 1143., 920.571, 333., 4., 
  7.429, 4975.795, 167.462, 134.874, 48.788, 0.586, 1.088, 1.22, "", "", "", 
  "", "", "", "", "", "", "", "", "", "", "", "", "", "", "", "", "", "", "", 
  "", "", "", "", 61.11, 6.825442*^6, 594.561, 31.1, 8.514, 5.43, 13367.565, 
  "", 266.591, 12.71, 26.9, 40.7, "", 2.9, 78.93, 0.744}, 
 {"LBN", "Asia", "Lebanon", "2020-09-26", 35242., 1280., 992.143, 340., 7., 
  7.714, 5163.329, 187.534, 145.36, 49.814, 1.026, 1.13, 1.22, "", "", "", 
  "", "", "", "", "", "", "", "", "", "", "", "", "", "", "", "", "", "", "", 
  "", "", "", "", 61.11, 6.825442*^6, 594.561, 31.1, 8.514, 5.43, 13367.565, 
  "", 266.591, 12.71, 26.9, 40.7, "", 2.9, 78.93, 0.744}, 
 {"LBN", "Asia", "Lebanon", "2020-09-27", 36254., 1012., 993., 347., 7., 
  7.143, 5311.597, 148.269, 145.485, 50.839, 1.026, 1.047, 1.22, "", "", "", 
  "", "", "", "", "", "", "", "", "", "", "", "", "", "", "", "", "", "", "", 
  "", "", "", "", 61.11, 6.825442*^6, 594.561, 31.1, 8.514, 5.43, 13367.565, 
  "", 266.591, 12.71, 26.9, 40.7, "", 2.9, 78.93, 0.744}, 
 {"LBN", "Asia", "Lebanon", "2020-09-28", 37272., 1018., 1040.714, 351., 4., 
  6.286, 5460.745, 149.148, 152.476, 51.425, 0.586, 0.921, 1.21, "", "", "", 
  "", "", "", "", "", "", "", "", "", "", "", "", "", "", "", "", "", "", "", 
  "", "", "", "", 59.26, 6.825442*^6, 594.561, 31.1, 8.514, 5.43, 13367.565, 
  "", 266.591, 12.71, 26.9, 40.7, "", 2.9, 78.93, 0.744}, 
 {"LBN", "Asia", "Lebanon", "2020-09-29", 38377., 1105., 1075., 361., 10., 
  6.571, 5622.64, 161.894, 157.499, 52.89, 1.465, 0.963, 1.2, "", "", "", "", 
  "", "", "", "", "", "", "", "", "", "", "", "", "", "", "", "", "", "", "", 
  "", "", "", 59.26, 6.825442*^6, 594.561, 31.1, 8.514, 5.43, 13367.565, "", 
  266.591, 12.71, 26.9, 40.7, "", 2.9, 78.93, 0.744}, 
 {"LBN", "Asia", "Lebanon", "2020-09-30", 39634., 1257., 1120.286, 367., 6., 
  5.571, 5806.803, 184.164, 164.134, 53.769, 0.879, 0.816, 1.19, "", "", "", 
  "", "", "", "", "", "", "", "", "", "", "", "", "", "", "", "", "", "", "", 
  "", "", "", "", 59.26, 6.825442*^6, 594.561, 31.1, 8.514, 5.43, 13367.565, 
  "", 266.591, 12.71, 26.9, 40.7, "", 2.9, 78.93, 0.744}, 
 {"LBN", "Asia", "Lebanon", "2020-10-01", 40882., 1248., 1151.857, 374., 7., 
  6.429, 5989.649, 182.845, 168.759, 54.795, 1.026, 0.942, 1.18, "", "", "", 
  "", "", "", "", "", "", "", "", "", "", "", "", "", "", "", "", "", "", "", 
  "", "", "", "", 59.26, 6.825442*^6, 594.561, 31.1, 8.514, 5.43, 13367.565, 
  "", 266.591, 12.71, 26.9, 40.7, "", 2.9, 78.93, 0.744}, 
 {"LBN", "Asia", "Lebanon", "2020-10-02", 42173., 1291., 1173., 386., 12., 
  7.571, 6178.794, 189.145, 171.857, 56.553, 1.758, 1.109, 1.17, "", "", "", 
  "", "", "", "", "", "", "", "", "", "", "", "", "", "", "", "", "", "", "", 
  "", "", "", "", 59.26, 6.825442*^6, 594.561, 31.1, 8.514, 5.43, 13367.565, 
  "", 266.591, 12.71, 26.9, 40.7, "", 2.9, 78.93, 0.744}, 
 {"LBN", "Asia", "Lebanon", "2020-10-03", 43494., 1321., 1178.857, 398., 12., 
  8.286, 6372.335, 193.541, 172.715, 58.311, 1.758, 1.214, 1.16, "", "", "", 
  "", "", "", "", "", "", "", "", "", "", "", "", "", "", "", "", "", "", "", 
  "", "", "", "", 59.26, 6.825442*^6, 594.561, 31.1, 8.514, 5.43, 13367.565, 
  "", 266.591, 12.71, 26.9, 40.7, "", 2.9, 78.93, 0.744}, 
 {"LBN", "Asia", "Lebanon", "2020-10-04", 44482., 988., 1175.429, 406., 8., 
  8.429, 6517.087, 144.753, 172.213, 59.483, 1.172, 1.235, 1.15, "", "", "", 
  "", "", "", "", "", "", "", "", "", "", "", "", "", "", "", "", "", "", "", 
  "", "", "", "", 59.26, 6.825442*^6, 594.561, 31.1, 8.514, 5.43, 13367.565, 
  "", 266.591, 12.71, 26.9, 40.7, "", 2.9, 78.93, 0.744}, 
 {"LBN", "Asia", "Lebanon", "2020-10-05", 45657., 1175., 1197.857, 414., 8., 
  9., 6689.237, 172.15, 175.499, 60.655, 1.172, 1.319, 1.15, "", "", "", "", 
  "", "", "", "", "", "", "", "", "", "", "", "", "", "", "", "", "", "", "", 
  "", "", "", 59.26, 6.825442*^6, 594.561, 31.1, 8.514, 5.43, 13367.565, "", 
  266.591, 12.71, 26.9, 40.7, "", 2.9, 78.93, 0.744}, 
 {"LBN", "Asia", "Lebanon", "2020-10-06", 46918., 1261., 1220.143, 424., 10., 
  9., 6873.987, 184.75, 178.764, 62.121, 1.465, 1.319, 1.14, "", "", "", "", 
  "", "", "", "", "", "", "", "", "", "", "", "", "", "", "", "", "", "", "", 
  "", "", "", 59.26, 6.825442*^6, 594.561, 31.1, 8.514, 5.43, 13367.565, "", 
  266.591, 12.71, 26.9, 40.7, "", 2.9, 78.93, 0.744}, 
 {"LBN", "Asia", "Lebanon", "2020-10-07", 48377., 1459., 1249., 433., 9., 
  9.429, 7087.746, 213.759, 182.992, 63.439, 1.319, 1.381, 1.13, "", "", "", 
  "", "", "", "", "", "", "", "", "", "", "", "", "", "", "", "", "", "", "", 
  "", "", "", "", 59.26, 6.825442*^6, 594.561, 31.1, 8.514, 5.43, 13367.565, 
  "", 266.591, 12.71, 26.9, 40.7, "", 2.9, 78.93, 0.744}, 
 {"LBN", "Asia", "Lebanon", "2020-10-08", 49744., 1367., 1266., 439., 6., 
  9.286, 7288.026, 200.28, 185.482, 64.318, 0.879, 1.36, 1.12, "", "", "", 
  "", "", "", "", "", "", "", "", "", "", "", "", "", "", "", "", "", "", "", 
  "", "", "", "", 59.26, 6.825442*^6, 594.561, 31.1, 8.514, 5.43, 13367.565, 
  "", 266.591, 12.71, 26.9, 40.7, "", 2.9, 78.93, 0.744}, 
 {"LBN", "Asia", "Lebanon", "2020-10-09", 51170., 1426., 1285.286, 450., 11., 
  9.143, 7496.95, 208.924, 188.308, 65.93, 1.612, 1.34, 1.11, "", "", "", "", 
  "", "", "", "", "", "", "", "", "", "", "", "", "", "", "", "", "", "", "", 
  "", "", "", 59.26, 6.825442*^6, 594.561, 31.1, 8.514, 5.43, 13367.565, "", 
  266.591, 12.71, 26.9, 40.7, "", 2.9, 78.93, 0.744}, 
 {"LBN", "Asia", "Lebanon", "2020-10-10", 52558., 1388., 1294.857, 455., 5., 
  8.143, 7700.307, 203.357, 189.71, 66.662, 0.733, 1.193, 1.1, "", "", "", 
  "", "", "", "", "", "", "", "", "", "", "", "", "", "", "", "", "", "", "", 
  "", "", "", "", 59.26, 6.825442*^6, 594.561, 31.1, 8.514, 5.43, 13367.565, 
  "", 266.591, 12.71, 26.9, 40.7, "", 2.9, 78.93, 0.744}, 
 {"LBN", "Asia", "Lebanon", "2020-10-11", 53568., 1010., 1298., 459., 4., 
  7.571, 7848.283, 147.976, 190.171, 67.248, 0.586, 1.109, 1.09, "", "", "", 
  "", "", "", "", "", "", "", "", "", "", "", "", "", "", "", "", "", "", "", 
  "", "", "", "", 59.26, 6.825442*^6, 594.561, 31.1, 8.514, 5.43, 13367.565, 
  "", 266.591, 12.71, 26.9, 40.7, "", 2.9, 78.93, 0.744}, 
 {"LBN", "Asia", "Lebanon", "2020-10-12", 54624., 1056., 1281., 466., 7., 
  7.429, 8002.998, 154.715, 187.68, 68.274, 1.026, 1.088, 1.08, "", "", "", 
  "", "", "", "", "", "", "", "", "", "", "", "", "", "", "", "", "", "", "", 
  "", "", "", "", 59.26, 6.825442*^6, 594.561, 31.1, 8.514, 5.43, 13367.565, 
  "", 266.591, 12.71, 26.9, 40.7, "", 2.9, 78.93, 0.744}, 
 {"LBN", "Asia", "Lebanon", "2020-10-13", 55869., 1245., 1278.714, 479., 13., 
  7.857, 8185.404, 182.406, 187.345, 70.179, 1.905, 1.151, 1.08, "", "", "", 
  "", "", "", "", "", "", "", "", "", "", "", "", "", "", "", "", "", "", "", 
  "", "", "", "", 59.26, 6.825442*^6, 594.561, 31.1, 8.514, 5.43, 13367.565, 
  "", 266.591, 12.71, 26.9, 40.7, "", 2.9, 78.93, 0.744}, 
 {"LBN", "Asia", "Lebanon", "2020-10-14", 57246., 1377., 1267., 499., 20., 
  9.429, 8387.149, 201.745, 185.629, 73.109, 2.93, 1.381, 1.07, "", "", "", 
  "", "", "", "", "", "", "", "", "", "", "", "", "", "", "", "", "", "", "", 
  "", "", "", "", 59.26, 6.825442*^6, 594.561, 31.1, 8.514, 5.43, 13367.565, 
  "", 266.591, 12.71, 26.9, 40.7, "", 2.9, 78.93, 0.744}, 
 {"LBN", "Asia", "Lebanon", "2020-10-15", 58745., 1499., 1285.857, 501., 2., 
  8.857, 8606.769, 219.619, 188.392, 73.402, 0.293, 1.298, 1.06, "", "", "", 
  "", "", "", "", "", "", "", "", "", "", "", "", "", "", "", "", "", "", "", 
  "", "", "", "", 59.26, 6.825442*^6, 594.561, 31.1, 8.514, 5.43, 13367.565, 
  "", 266.591, 12.71, 26.9, 40.7, "", 2.9, 78.93, 0.744}, 
 {"LBN", "Asia", "Lebanon", "2020-10-16", 60113., 1368., 1277.571, 509., 8., 
  8.429, 8807.195, 200.427, 187.178, 74.574, 1.172, 1.235, 1.06, "", "", "", 
  "", "", "", "", "", "", "", "", "", "", "", "", "", "", "", "", "", "", "", 
  "", "", "", "", 59.26, 6.825442*^6, 594.561, 31.1, 8.514, 5.43, 13367.565, 
  "", 266.591, 12.71, 26.9, 40.7, "", 2.9, 78.93, 0.744}, 
 {"LBN", "Asia", "Lebanon", "2020-10-17", 61284., 1171., 1246.571, 517., 8., 
  8.857, 8978.759, 171.564, 182.636, 75.746, 1.172, 1.298, 1.05, "", "", "", 
  "", "", "", "", "", "", "", "", "", "", "", "", "", "", "", "", "", "", "", 
  "", "", "", "", 59.26, 6.825442*^6, 594.561, 31.1, 8.514, 5.43, 13367.565, 
  "", 266.591, 12.71, 26.9, 40.7, "", 2.9, 78.93, 0.744}, 
 {"LBN", "Asia", "Lebanon", "2020-10-18", 62286., 1002., 1245.429, 520., 3., 
  8.714, 9125.563, 146.804, 182.469, 76.186, 0.44, 1.277, 1.05, "", "", "", 
  "", "", "", "", "", "", "", "", "", "", "", "", "", "", "", "", "", "", "", 
  "", "", "", "", 59.26, 6.825442*^6, 594.561, 31.1, 8.514, 5.43, 13367.565, 
  "", 266.591, 12.71, 26.9, 40.7, "", 2.9, 78.93, 0.744}, 
 {"LBN", "Asia", "Lebanon", "2020-10-19", 62944., 658., 1188.571, 526., 6., 
  8.571, 9221.967, 96.404, 174.138, 77.065, 0.879, 1.256, 1.06, "", "", "", 
  "", "", "", "", "", "", "", "", "", "", "", "", "", "", "", "", "", "", "", 
  "", "", "", "", 59.26, 6.825442*^6, 594.561, 31.1, 8.514, 5.43, 13367.565, 
  "", 266.591, 12.71, 26.9, 40.7, "", 2.9, 78.93, 0.744}, 
 {"LBN", "Asia", "Lebanon", "2020-10-20", 64336., 1392., 1209.571, 531., 5., 
  7.429, 9425.91, 203.943, 177.215, 77.797, 0.733, 1.088, 1.06, "", "", "", 
  "", "", "", "", "", "", "", "", "", "", "", "", "", "", "", "", "", "", "", 
  "", "", "", "", 59.26, 6.825442*^6, 594.561, 31.1, 8.514, 5.43, 13367.565, 
  "", 266.591, 12.71, 26.9, 40.7, "", 2.9, 78.93, 0.744}, 
 {"LBN", "Asia", "Lebanon", "2020-10-21", 65577., 1241., 1190.143, 536., 5., 
  5.286, 9607.729, 181.82, 174.369, 78.53, 0.733, 0.774, 1.07, "", "", "", 
  "", "", "", "", "", "", "", "", "", "", "", "", "", "", "", "", "", "", "", 
  "", "", "", "", 59.26, 6.825442*^6, 594.561, 31.1, 8.514, 5.43, 13367.565, 
  "", 266.591, 12.71, 26.9, 40.7, "", 2.9, 78.93, 0.744}, 
 {"LBN", "Asia", "Lebanon", "2020-10-22", 67027., 1450., 1183.143, 552., 16., 
  7.286, 9820.17, 212.44, 173.343, 80.874, 2.344, 1.067, 1.07, "", "", "", 
  "", "", "", "", "", "", "", "", "", "", "", "", "", "", "", "", "", "", "", 
  "", "", "", "", 59.26, 6.825442*^6, 594.561, 31.1, 8.514, 5.43, 13367.565, 
  "", 266.591, 12.71, 26.9, 40.7, "", 2.9, 78.93, 0.744}, 
 {"LBN", "Asia", "Lebanon", "2020-10-23", 68479., 1452., 1195.143, 559., 7., 
  7.143, 10032.903, 212.733, 175.101, 81.899, 1.026, 1.047, 1.08, "", "", "", 
  "", "", "", "", "", "", "", "", "", "", "", "", "", "", "", "", "", "", "", 
  "", "", "", "", 59.26, 6.825442*^6, 594.561, 31.1, 8.514, 5.43, 13367.565, 
  "", 266.591, 12.71, 26.9, 40.7, "", 2.9, 78.93, 0.744}, 
 {"LBN", "Asia", "Lebanon", "2020-10-24", 69906., 1427., 1231.714, 562., 3., 
  6.429, 10241.974, 209.071, 180.459, 82.339, 0.44, 0.942, 1.09, "", "", "", 
  "", "", "", "", "", "", "", "", "", "", "", "", "", "", "", "", "", "", "", 
  "", "", "", "", 59.26, 6.825442*^6, 594.561, 31.1, 8.514, 5.43, 13367.565, 
  "", 266.591, 12.71, 26.9, 40.7, "", 2.9, 78.93, 0.744}, 
 {"LBN", "Asia", "Lebanon", "2020-10-25", 71390., 1484., 1300.571, 565., 3., 
  6.429, 10459.396, 217.422, 190.548, 82.779, 0.44, 0.942, 1.09, "", "", "", 
  "", "", "", "", "", "", "", "", "", "", "", "", "", "", "", "", "", "", "", 
  "", "", "", "", 59.26, 6.825442*^6, 594.561, 31.1, 8.514, 5.43, 13367.565, 
  "", 266.591, 12.71, 26.9, 40.7, "", 2.9, 78.93, 0.744}, 
 {"LBN", "Asia", "Lebanon", "2020-10-26", 72186., 796., 1320.286, 579., 14., 
  7.571, 10576.018, 116.622, 193.436, 84.83, 2.051, 1.109, 1.1, "", "", "", 
  "", "", "", "", "", "", "", "", "", "", "", "", "", "", "", "", "", "", "", 
  "", "", "", "", 59.26, 6.825442*^6, 594.561, 31.1, 8.514, 5.43, 13367.565, 
  "", 266.591, 12.71, 26.9, 40.7, "", 2.9, 78.93, 0.744}, 
 {"LBN", "Asia", "Lebanon", "2020-10-27", 73995., 1809., 1379.857, 590., 11., 
  8.429, 10841.056, 265.038, 202.164, 86.441, 1.612, 1.235, 1.1, "", "", "", 
  "", "", "", "", "", "", "", "", "", "", "", "", "", "", "", "", "", "", "", 
  "", "", "", "", 59.26, 6.825442*^6, 594.561, 31.1, 8.514, 5.43, 13367.565, 
  "", 266.591, 12.71, 26.9, 40.7, "", 2.9, 78.93, 0.744}, 
 {"LBN", "Asia", "Lebanon", "2020-10-28", 75845., 1850., 1466.857, 602., 12., 
  9.429, 11112.101, 271.045, 214.91, 88.199, 1.758, 1.381, 1.1, "", "", "", 
  "", "", "", "", "", "", "", "", "", "", "", "", "", "", "", "", "", "", "", 
  "", "", "", "", 57.41, 6.825442*^6, 594.561, 31.1, 8.514, 5.43, 13367.565, 
  "", 266.591, 12.71, 26.9, 40.7, "", 2.9, 78.93, 0.744}, 
 {"LBN", "Asia", "Lebanon", "2020-10-29", 77778., 1933., 1535.857, 610., 8., 
  8.286, 11395.306, 283.205, 225.019, 89.372, 1.172, 1.214, 1.1, "", "", "", 
  "", "", "", "", "", "", "", "", "", "", "", "", "", "", "", "", "", "", "", 
  "", "", "", "", 57.41, 6.825442*^6, 594.561, 31.1, 8.514, 5.43, 13367.565, 
  "", 266.591, 12.71, 26.9, 40.7, "", 2.9, 78.93, 0.744}, 
 {"LBN", "Asia", "Lebanon", "2020-10-30", 79529., 1751., 1578.571, 625., 15., 
  9.429, 11651.846, 256.54, 231.278, 91.569, 2.198, 1.381, 1.09, "", "", "", 
  "", "", "", "", "", "", "", "", "", "", "", "", "", "", "", "", "", "", "", 
  "", "", "", "", 57.41, 6.825442*^6, 594.561, 31.1, 8.514, 5.43, 13367.565, 
  "", 266.591, 12.71, 26.9, 40.7, "", 2.9, 78.93, 0.744}, 
 {"LBN", "Asia", "Lebanon", "2020-10-31", 81228., 1699., 1617.429, 637., 12., 
  10.714, 11900.768, 248.922, 236.971, 93.327, 1.758, 1.57, 1.09, "", "", "", 
  "", "", "", "", "", "", "", "", "", "", "", "", "", "", "", "", "", "", "", 
  "", "", "", "", 57.41, 6.825442*^6, 594.561, 31.1, 8.514, 5.43, 13367.565, 
  "", 266.591, 12.71, 26.9, 40.7, "", 2.9, 78.93, 0.744}, 
 {"LBN", "Asia", "Lebanon", "2020-11-01", 82617., 1389., 1603.857, 643., 6., 
  11.143, 12104.271, 203.503, 234.982, 94.206, 0.879, 1.633, 1.08, "", "", 
  "", "", "", "", "", "", "", "", "", "", "", "", "", "", "", "", "", "", "", 
  "", "", "", "", "", 57.41, 6.825442*^6, 594.561, 31.1, 8.514, 5.43, 
  13367.565, "", 266.591, 12.71, 26.9, 40.7, "", 2.9, 78.93, 0.744}, 
 {"LBN", "Asia", "Lebanon", "2020-11-02", 83697., 1080., 1644.429, 652., 9., 
  10.429, 12262.503, 158.232, 240.926, 95.525, 1.319, 1.528, 1.08, "", "", 
  "", "", "", "", "", "", "", "", "", "", "", "", "", "", "", "", "", "", "", 
  "", "", "", "", "", 57.41, 6.825442*^6, 594.561, 31.1, 8.514, 5.43, 
  13367.565, "", 266.591, 12.71, 26.9, 40.7, "", 2.9, 78.93, 0.744}, 
 {"LBN", "Asia", "Lebanon", "2020-11-03", 85209., 1512., 1602., 667., 15., 
  11., 12484.027, 221.524, 234.71, 97.723, 2.198, 1.612, 1.08, "", "", "", 
  "", "", "", "", "", "", "", "", "", "", "", "", "", "", "", "", "", "", "", 
  "", "", "", "", 57.41, 6.825442*^6, 594.561, 31.1, 8.514, 5.43, 13367.565, 
  "", 266.591, 12.71, 26.9, 40.7, "", 2.9, 78.93, 0.744}, 
 {"LBN", "Asia", "Lebanon", "2020-11-04", 87097., 1888., 1607.429, 676., 9., 
  10.571, 12760.639, 276.612, 235.505, 99.041, 1.319, 1.549, 1.07, "", "", 
  "", "", "", "", "", "", "", "", "", "", "", "", "", "", "", "", "", "", "", 
  "", "", "", "", "", 57.41, 6.825442*^6, 594.561, 31.1, 8.514, 5.43, 
  13367.565, "", 266.591, 12.71, 26.9, 40.7, "", 2.9, 78.93, 0.744}, 
 {"LBN", "Asia", "Lebanon", "2020-11-05", 89186., 2089., 1629.714, 683., 7., 
  10.429, 13066.7, 306.061, 238.771, 100.067, 1.026, 1.528, 1.07, "", "", "", 
  "", "", "", "", "", "", "", "", "", "", "", "", "", "", "", "", "", "", "", 
  "", "", "", "", 57.41, 6.825442*^6, 594.561, 31.1, 8.514, 5.43, 13367.565, 
  "", 266.591, 12.71, 26.9, 40.7, "", 2.9, 78.93, 0.744}, 
 {"LBN", "Asia", "Lebanon", "2020-11-06", 91328., 2142., 1685.571, 700., 17., 
  10.714, 13380.525, 313.826, 246.954, 102.557, 2.491, 1.57, 1.06, "", "", 
  "", "", "", "", "", "", "", "", "", "", "", "", "", "", "", "", "", "", "", 
  "", "", "", "", "", 57.41, 6.825442*^6, 594.561, 31.1, 8.514, 5.43, 
  13367.565, "", 266.591, 12.71, 26.9, 40.7, "", 2.9, 78.93, 0.744}, 
 {"LBN", "Asia", "Lebanon", "2020-11-07", 93097., 1769., 1695.571, 713., 13., 
  10.857, 13639.703, 259.177, 248.419, 104.462, 1.905, 1.591, 1.05, "", "", 
  "", "", "", "", "", "", "", "", "", "", "", "", "", "", "", "", "", "", "", 
  "", "", "", "", "", 57.41, 6.825442*^6, 594.561, 31.1, 8.514, 5.43, 
  13367.565, "", 266.591, 12.71, 26.9, 40.7, "", 2.9, 78.93, 0.744}, 
 {"LBN", "Asia", "Lebanon", "2020-11-08", 94236., 1139., 1659.857, 723., 10., 
  11.429, 13806.578, 166.876, 243.187, 105.927, 1.465, 1.674, 1.04, "", "", 
  "", "", "", "", "", "", "", "", "", "", "", "", "", "", "", "", "", "", "", 
  "", "", "", "", "", 57.41, 6.825442*^6, 594.561, 31.1, 8.514, 5.43, 
  13367.565, "", 266.591, 12.71, 26.9, 40.7, "", 2.9, 78.93, 0.744}, 
 {"LBN", "Asia", "Lebanon", "2020-11-09", 95355., 1119., 1665.429, 732., 9., 
  11.429, 13970.524, 163.945, 244.003, 107.246, 1.319, 1.674, 1.04, "", "", 
  "", "", "", "", "", "", "", "", "", "", "", "", "", "", "", "", "", "", "", 
  "", "", "", "", "", 57.41, 6.825442*^6, 594.561, 31.1, 8.514, 5.43, 
  13367.565, "", 266.591, 12.71, 26.9, 40.7, "", 2.9, 78.93, 0.744}, 
 {"LBN", "Asia", "Lebanon", "2020-11-10", 96907., 1552., 1671.143, 749., 17., 
  11.714, 14197.908, 227.385, 244.84, 109.736, 2.491, 1.716, 1.03, "", "", 
  "", "", "", "", "", "", "", "", "", "", "", "", "", "", "", "", "", "", "", 
  "", "", "", "", "", 57.41, 6.825442*^6, 594.561, 31.1, 8.514, 5.43, 
  13367.565, "", 266.591, 12.71, 26.9, 40.7, "", 2.9, 78.93, 0.744}, 
 {"LBN", "Asia", "Lebanon", "2020-11-11", 98829., 1922., 1676., 763., 14., 
  12.429, 14479.502, 281.593, 245.552, 111.788, 2.051, 1.821, 1.03, "", "", 
  "", "", "", "", "", "", "", "", "", "", "", "", "", "", "", "", "", "", "", 
  "", "", "", "", "", 57.41, 6.825442*^6, 594.561, 31.1, 8.514, 5.43, 
  13367.565, "", 266.591, 12.71, 26.9, 40.7, "", 2.9, 78.93, 0.744}, 
 {"LBN", "Asia", "Lebanon", "2020-11-12", 100703., 1874., 1645.286, 775., 
  12., 13.143, 14754.063, 274.561, 241.052, 113.546, 1.758, 1.926, 1.02, "", 
  "", "", "", "", "", "", "", "", "", "", "", "", "", "", "", "", "", "", "", 
  "", "", "", "", "", "", 57.41, 6.825442*^6, 594.561, 31.1, 8.514, 5.43, 
  13367.565, "", 266.591, 12.71, 26.9, 40.7, "", 2.9, 78.93, 0.744}, 
 {"LBN", "Asia", "Lebanon", "2020-11-13", 102607., 1904., 1611.286, 796., 
  21., 13.714, 15033.019, 278.956, 236.071, 116.622, 3.077, 2.009, 1.02, "", 
  "", "", "", "", "", "", "", "", "", "", "", "", "", "", "", "", "", "", "", 
  "", "", "", "", "", "", 57.41, 6.825442*^6, 594.561, 31.1, 8.514, 5.43, 
  13367.565, "", 266.591, 12.71, 26.9, 40.7, "", 2.9, 78.93, 0.744}, 
 {"LBN", "Asia", "Lebanon", "2020-11-14", 104267., 1660., 1595.714, 806., 
  10., 13.286, 15276.227, 243.208, 233.789, 118.088, 1.465, 1.946, 1.01, "", 
  "", "", "", "", "", "", "", "", "", "", "", "", "", "", "", "", "", "", "", 
  "", "", "", "", "", "", 87.04, 6.825442*^6, 594.561, 31.1, 8.514, 5.43, 
  13367.565, "", 266.591, 12.71, 26.9, 40.7, "", 2.9, 78.93, 0.744}, 
 {"LBN", "Asia", "Lebanon", "2020-11-15", 105430., 1163., 1599.143, 817., 
  11., 13.429, 15446.619, 170.392, 234.291, 119.699, 1.612, 1.967, 1.01, "", 
  "", "", "", "", "", "", "", "", "", "", "", "", "", "", "", "", "", "", "", 
  "", "", "", "", "", "", 87.04, 6.825442*^6, 594.561, 31.1, 8.514, 5.43, 
  13367.565, "", 266.591, 12.71, 26.9, 40.7, "", 2.9, 78.93, 0.744}, 
 {"LBN", "Asia", "Lebanon", "2020-11-16", 106446., 1016., 1584.429, 827., 
  10., 13.571, 15595.474, 148.855, 232.136, 121.164, 1.465, 1.988, 1.01, "", 
  "", "", "", "", "", "", "", "", "", "", "", "", "", "", "", "", "", "", "", 
  "", "", "", "", "", "", 87.04, 6.825442*^6, 594.561, 31.1, 8.514, 5.43, 
  13367.565, "", 266.591, 12.71, 26.9, 40.7, "", 2.9, 78.93, 0.744}, 
 {"LBN", "Asia", "Lebanon", "2020-11-17", 107953., 1507., 1578., 839., 12., 
  12.857, 15816.265, 220.792, 231.194, 122.922, 1.758, 1.884, 1.01, "", "", 
  "", "", "", "", "", "", "", "", "", "", "", "", "", "", "", "", "", "", "", 
  "", "", "", "", "", 87.04, 6.825442*^6, 594.561, 31.1, 8.514, 5.43, 
  13367.565, "", 266.591, 12.71, 26.9, 40.7, "", 2.9, 78.93, 0.744}, 
 {"LBN", "Asia", "Lebanon", "2020-11-18", 110037., 2084., 1601.143, 852., 
  13., 12.714, 16121.593, 305.328, 234.584, 124.827, 1.905, 1.863, 1.01, "", 
  "", "", "", "", "", "", "", "", "", "", "", "", "", "", "", "", "", "", "", 
  "", "", "", "", "", "", 87.04, 6.825442*^6, 594.561, 31.1, 8.514, 5.43, 
  13367.565, "", 266.591, 12.71, 26.9, 40.7, "", 2.9, 78.93, 0.744}, 
 {"LBN", "Asia", "Lebanon", "2020-11-19", 111946., 1909., 1606.143, 868., 
  16., 13.286, 16401.282, 279.689, 235.317, 127.171, 2.344, 1.946, 1., "", 
  "", "", "", "", "", "", "", "", "", "", "", "", "", "", "", "", "", "", "", 
  "", "", "", "", "", "", 87.04, 6.825442*^6, 594.561, 31.1, 8.514, 5.43, 
  13367.565, "", 266.591, 12.71, 26.9, 40.7, "", 2.9, 78.93, 0.744}, 
 {"LBN", "Asia", "Lebanon", "2020-11-20", 113655., 1709., 1578.286, 884., 
  16., 12.571, 16651.669, 250.387, 231.236, 129.515, 2.344, 1.842, 1., "", 
  "", "", "", "", "", "", "", "", "", "", "", "", "", "", "", "", "", "", "", 
  "", "", "", "", "", "", 87.04, 6.825442*^6, 594.561, 31.1, 8.514, 5.43, 
  13367.565, "", 266.591, 12.71, 26.9, 40.7, "", 2.9, 78.93, 0.744}, 
 {"LBN", "Asia", "Lebanon", "2020-11-21", 115283., 1628., 1573.714, 894., 
  10., 12.571, 16890.188, 238.519, 230.566, 130.981, 1.465, 1.842, 0.99, "", 
  "", "", "", "", "", "", "", "", "", "", "", "", "", "", "", "", "", "", "", 
  "", "", "", "", "", "", 87.04, 6.825442*^6, 594.561, 31.1, 8.514, 5.43, 
  13367.565, "", 266.591, 12.71, 26.9, 40.7, "", 2.9, 78.93, 0.744}, 
 {"LBN", "Asia", "Lebanon", "2020-11-22", 116476., 1193., 1578., 900., 6., 
  11.857, 17064.975, 174.787, 231.194, 131.86, 0.879, 1.737, 0.99, "", "", 
  "", "", "", "", "", "", "", "", "", "", "", "", "", "", "", "", "", "", "", 
  "", "", "", "", "", 87.04, 6.825442*^6, 594.561, 31.1, 8.514, 5.43, 
  13367.565, "", 266.591, 12.71, 26.9, 40.7, "", 2.9, 78.93, 0.744}, 
 {"LBN", "Asia", "Lebanon", "2020-11-23", 117517., 1041., 1581.571, 911., 
  11., 12., 17217.493, 152.518, 231.717, 133.471, 1.612, 1.758, 0.99, "", "", 
  "", "", "", "", "", "", "", "", "", "", "", "", "", "", "", "", "", "", "", 
  "", "", "", "", "", 87.04, 6.825442*^6, 594.561, 31.1, 8.514, 5.43, 
  13367.565, "", 266.591, 12.71, 26.9, 40.7, "", 2.9, 78.93, 0.744}, 
 {"LBN", "Asia", "Lebanon", "2020-11-24", 118705., 1188., 1536., 934., 23., 
  13.571, 17391.548, 174.055, 225.04, 136.841, 3.37, 1.988, 0.99, "", "", "", 
  "", "", "", "", "", "", "", "", "", "", "", "", "", "", "", "", "", "", "", 
  "", "", "", "", 87.04, 6.825442*^6, 594.561, 31.1, 8.514, 5.43, 13367.565, 
  "", 266.591, 12.71, 26.9, 40.7, "", 2.9, 78.93, 0.744}, 
 {"LBN", "Asia", "Lebanon", "2020-11-25", 120341., 1636., 1472., 950., 16., 
  14., 17631.239, 239.691, 215.664, 139.185, 2.344, 2.051, 0.99, "", "", "", 
  "", "", "", "", "", "", "", "", "", "", "", "", "", "", "", "", "", "", "", 
  "", "", "", "", 87.04, 6.825442*^6, 594.561, 31.1, 8.514, 5.43, 13367.565, 
  "", 266.591, 12.71, 26.9, 40.7, "", 2.9, 78.93, 0.744}, 
 {"LBN", "Asia", "Lebanon", "2020-11-26", 122200., 1859., 1464.857, 974., 
  24., 15.143, 17903.602, 272.363, 214.617, 142.701, 3.516, 2.219, 0.99, "", 
  "", "", "", "", "", "", "", "", "", "", "", "", "", "", "", "", "", "", "", 
  "", "", "", "", "", "", 87.04, 6.825442*^6, 594.561, 31.1, 8.514, 5.43, 
  13367.565, "", 266.591, 12.71, 26.9, 40.7, "", 2.9, 78.93, 0.744}, 
 {"LBN", "Asia", "Lebanon", "2020-11-27", 123982., 1782., 1475.286, 980., 6., 
  13.714, 18164.684, 261.082, 216.145, 143.58, 0.879, 2.009, 0.99, "", "", 
  "", "", "", "", "", "", "", "", "", "", "", "", "", "", "", "", "", "", "", 
  "", "", "", "", "", 87.04, 6.825442*^6, 594.561, 31.1, 8.514, 5.43, 
  13367.565, "", 266.591, 12.71, 26.9, 40.7, "", 2.9, 78.93, 0.744}, 
 {"LBN", "Asia", "Lebanon", "2020-11-28", 125678., 1696., 1485., 991., 11., 
  13.857, 18413.167, 248.482, 217.568, 145.192, 1.612, 2.03, 1., "", "", "", 
  "", "", "", "", "", "", "", "", "", "", "", "", "", "", "", "", "", "", "", 
  "", "", "", "", 87.04, 6.825442*^6, 594.561, 31.1, 8.514, 5.43, 13367.565, 
  "", 266.591, 12.71, 26.9, 40.7, "", 2.9, 78.93, 0.744}, 
 {"LBN", "Asia", "Lebanon", "2020-11-29", 126944., 1266., 1495.429, 1004., 
  13., 14.857, 18598.649, 185.482, 219.096, 147.097, 1.905, 2.177, 0.99, "", 
  "", "", "", "", "", "", "", "", "", "", "", "", "", "", "", "", "", "", "", 
  "", "", "", "", "", "", 87.04, 6.825442*^6, 594.561, 31.1, 8.514, 5.43, 
  13367.565, "", 266.591, 12.71, 26.9, 40.7, "", 2.9, 78.93, 0.744}, 
 {"LBN", "Asia", "Lebanon", "2020-11-30", 127944., 1000., 1489.571, 1018., 
  14., 15.286, 18745.16, 146.511, 218.238, 149.148, 2.051, 2.24, 0.99, "", 
  "", "", "", "", "", "", "", "", "", "", "", "", "", "", "", "", "", "", "", 
  "", "", "", "", "", "", 87.04, 6.825442*^6, 594.561, 31.1, 8.514, 5.43, 
  13367.565, "", 266.591, 12.71, 26.9, 40.7, "", 2.9, 78.93, 0.744}, 
 {"LBN", "Asia", "Lebanon", "2020-12-01", 129455., 1511., 1535.714, 1033., 
  15., 14.143, 18966.537, 221.378, 224.999, 151.346, 2.198, 2.072, 0.99, "", 
  "", "", "", "", "", "", "", "", "", "", "", "", "", "", "", "", "", "", "", 
  "", "", "", "", "", "", 87.04, 6.825442*^6, 594.561, 31.1, 8.514, 5.43, 
  13367.565, "", 266.591, 12.71, 26.9, 40.7, "", 2.9, 78.93, 0.744}, 
 {"LBN", "Asia", "Lebanon", "2020-12-02", 131297., 1842., 1565.143, 1055., 
  22., 15., 19236.41, 269.873, 229.31, 154.569, 3.223, 2.198, 0.99, "", "", 
  "", "", "", "", "", "", "", "", "", "", "", "", "", "", "", "", "", "", "", 
  "", "", "", "", "", 87.04, 6.825442*^6, 594.561, 31.1, 8.514, 5.43, 
  13367.565, "", 266.591, 12.71, 26.9, 40.7, "", 2.9, 78.93, 0.744}, 
 {"LBN", "Asia", "Lebanon", "2020-12-03", 132817., 1520., 1516.714, 1067., 
  12., 13.286, 19459.106, 222.696, 222.215, 156.327, 1.758, 1.946, 0.99, "", 
  "", "", "", "", "", "", "", "", "", "", "", "", "", "", "", "", "", "", "", 
  "", "", "", "", "", "", 87.04, 6.825442*^6, 594.561, 31.1, 8.514, 5.43, 
  13367.565, "", 266.591, 12.71, 26.9, 40.7, "", 2.9, 78.93, 0.744}, 
 {"LBN", "Asia", "Lebanon", "2020-12-04", 134295., 1478., 1473.286, 1078., 
  11., 14., 19675.649, 216.543, 215.852, 157.938, 1.612, 2.051, 0.99, "", "", 
  "", "", "", "", "", "", "", "", "", "", "", "", "", "", "", "", "", "", "", 
  "", "", "", "", "", 87.04, 6.825442*^6, 594.561, 31.1, 8.514, 5.43, 
  13367.565, "", 266.591, 12.71, 26.9, 40.7, "", 2.9, 78.93, 0.744}, 
 {"LBN", "Asia", "Lebanon", "2020-12-05", 134295., 0., 1231., 1078., 0., 
  12.429, 19675.649, 0., 180.355, 157.938, 0., 1.821, 1., "", "", "", "", "", 
  "", "", "", "", "", "", "", "", "", "", "", "", "", "", "", "", "", "", "", 
  "", "", 87.04, 6.825442*^6, 594.561, 31.1, 8.514, 5.43, 13367.565, "", 
  266.591, 12.71, 26.9, 40.7, "", 2.9, 78.93, 0.744}, 
 {"LBN", "Asia", "Lebanon", "2020-12-06", 137112., 2817., 1452.571, 1099., 
  21., 13.571, 20088.369, 412.721, 212.817, 161.015, 3.077, 1.988, 1.02, "", 
  "", "", "", "", "", "", "", "", "", "", "", "", "", "", "", "", "", "", "", 
  "", "", "", "", "", "", 87.04, 6.825442*^6, 594.561, 31.1, 8.514, 5.43, 
  13367.565, "", 266.591, 12.71, 26.9, 40.7, "", 2.9, 78.93, 0.744}, 
 {"LBN", "Asia", "Lebanon", "2020-12-07", 138096., 984., 1450.286, 1115., 
  16., 13.857, 20232.536, 144.166, 212.482, 163.359, 2.344, 2.03, 1.02, "", 
  "", "", "", "", "", "", "", "", "", "", "", "", "", "", "", "", "", "", "", 
  "", "", "", "", "", "", 87.04, 6.825442*^6, 594.561, 31.1, 8.514, 5.43, 
  13367.565, "", 266.591, 12.71, 26.9, 40.7, "", 2.9, 78.93, 0.744}, 
 {"LBN", "Asia", "Lebanon", "2020-12-08", 139135., 1039., 1382.857, 1136., 
  21., 14.714, 20384.76, 152.225, 202.603, 166.436, 3.077, 2.156, 1.02, "", 
  "", "", "", "", "", "", "", "", "", "", "", "", "", "", "", "", "", "", "", 
  "", "", "", "", "", "", 87.04, 6.825442*^6, 594.561, 31.1, 8.514, 5.43, 
  13367.565, "", 266.591, 12.71, 26.9, 40.7, "", 2.9, 78.93, 0.744}, 
 {"LBN", "Asia", "Lebanon", "2020-12-09", 140409., 1274., 1301.714, 1156., 
  20., 14.429, 20571.415, 186.655, 190.715, 169.366, 2.93, 2.114, 1.02, "", 
  "", "", "", "", "", "", "", "", "", "", "", "", "", "", "", "", "", "", "", 
  "", "", "", "", "", "", 87.04, 6.825442*^6, 594.561, 31.1, 8.514, 5.43, 
  13367.565, "", 266.591, 12.71, 26.9, 40.7, "", 2.9, 78.93, 0.744}, 
 {"LBN", "Asia", "Lebanon", "2020-12-10", 142187., 1778., 1338.571, 1170., 
  14., 14.714, 20831.911, 260.496, 196.115, 171.417, 2.051, 2.156, 1.03, "", 
  "", "", "", "", "", "", "", "", "", "", "", "", "", "", "", "", "", "", "", 
  "", "", "", "", "", "", 87.04, 6.825442*^6, 594.561, 31.1, 8.514, 5.43, 
  13367.565, "", 266.591, 12.71, 26.9, 40.7, "", 2.9, 78.93, 0.744}, 
 {"LBN", "Asia", "Lebanon", "2020-12-11", 143705., 1518., 1344.286, 1182., 
  12., 14.857, 21054.314, 222.403, 196.952, 173.176, 1.758, 2.177, 1.04, "", 
  "", "", "", "", "", "", "", "", "", "", "", "", "", "", "", "", "", "", "", 
  "", "", "", "", "", "", 87.04, 6.825442*^6, 594.561, 31.1, 8.514, 5.43, 
  13367.565, "", 266.591, 12.71, 26.9, 40.7, "", 2.9, 78.93, 0.744}, 
 {"LBN", "Asia", "Lebanon", "2020-12-12", 145245., 1540., 1564.286, 1190., 
  8., 16., 21279.941, 225.626, 229.185, 174.348, 1.172, 2.344, 1.05, "", "", 
  "", "", "", "", "", "", "", "", "", "", "", "", "", "", "", "", "", "", "", 
  "", "", "", "", "", 87.04, 6.825442*^6, 594.561, 31.1, 8.514, 5.43, 
  13367.565, "", 266.591, 12.71, 26.9, 40.7, "", 2.9, 78.93, 0.744}, 
 {"LBN", "Asia", "Lebanon", "2020-12-13", 146520., 1275., 1344., 1200., 10., 
  14.429, 21466.742, 186.801, 196.91, 175.813, 1.465, 2.114, 1.06, "", "", 
  "", "", "", "", "", "", "", "", "", "", "", "", "", "", "", "", "", "", "", 
  "", "", "", "", "", 87.04, 6.825442*^6, 594.561, 31.1, 8.514, 5.43, 
  13367.565, "", 266.591, 12.71, 26.9, 40.7, "", 2.9, 78.93, 0.744}, 
 {"LBN", "Asia", "Lebanon", "2020-12-14", 147613., 1093., 1359.571, 1210., 
  10., 13.571, 21626.878, 160.136, 199.192, 177.278, 1.465, 1.988, 1.07, "", 
  "", "", "", "", "", "", "", "", "", "", "", "", "", "", "", "", "", "", "", 
  "", "", "", "", "", "", 87.04, 6.825442*^6, 594.561, 31.1, 8.514, 5.43, 
  13367.565, "", 266.591, 12.71, 26.9, 40.7, "", 2.9, 78.93, 0.744}, 
 {"LBN", "Asia", "Lebanon", "2020-12-15", 148877., 1264., 1391.714, 1223., 
  13., 12.429, 21812.067, 185.189, 203.901, 179.183, 1.905, 1.821, 1.08, "", 
  "", "", "", "", "", "", "", "", "", "", "", "", "", "", "", "", "", "", "", 
  "", "", "", "", "", "", 87.04, 6.825442*^6, 594.561, 31.1, 8.514, 5.43, 
  13367.565, "", 266.591, 12.71, 26.9, 40.7, "", 2.9, 78.93, 0.744}, 
 {"LBN", "Asia", "Lebanon", "2020-12-16", 150933., 2056., 1503.429, 1234., 
  11., 11.143, 22113.293, 301.226, 220.268, 180.794, 1.612, 1.633, 1.09, "", 
  "", "", "", "", "", "", "", "", "", "", "", "", "", "", "", "", "", "", "", 
  "", "", "", "", "", "", 87.04, 6.825442*^6, 594.561, 31.1, 8.514, 5.43, 
  13367.565, "", 266.591, 12.71, 26.9, 40.7, "", 2.9, 78.93, 0.744}, 
 {"LBN", "Asia", "Lebanon", "2020-12-17", 153049., 2116., 1551.714, 1248., 
  14., 11.143, 22423.31, 310.017, 227.343, 182.845, 2.051, 1.633, 1.1, "", 
  "", "", "", "", "", "", "", "", "", "", "", "", "", "", "", "", "", "", "", 
  "", "", "", "", "", "", 87.04, 6.825442*^6, 594.561, 31.1, 8.514, 5.43, 
  13367.565, "", 266.591, 12.71, 26.9, 40.7, "", 2.9, 78.93, 0.744}, 
 {"LBN", "Asia", "Lebanon", "2020-12-18", 154944., 1895., 1605.571, 1259., 
  11., 11., 22700.947, 277.638, 235.233, 184.457, 1.612, 1.612, 1.11, "", "", 
  "", "", "", "", "", "", "", "", "", "", "", "", "", "", "", "", "", "", "", 
  "", "", "", "", "", 87.04, 6.825442*^6, 594.561, 31.1, 8.514, 5.43, 
  13367.565, "", 266.591, 12.71, 26.9, 40.7, "", 2.9, 78.93, 0.744}, 
 {"LBN", "Asia", "Lebanon", "2020-12-19", 156570., 1626., 1617.857, 1270., 
  11., 11.429, 22939.174, 238.226, 237.033, 186.069, 1.612, 1.674, 1.12, "", 
  "", "", "", "", "", "", "", "", "", "", "", "", "", "", "", "", "", "", "", 
  "", "", "", "", "", "", 87.04, 6.825442*^6, 594.561, 31.1, 8.514, 5.43, 
  13367.565, "", 266.591, 12.71, 26.9, 40.7, "", 2.9, 78.93, 0.744}, 
 {"LBN", "Asia", "Lebanon", "2020-12-20", 158104., 1534., 1654.857, 1281., 
  11., 11.571, 23163.921, 224.747, 242.454, 187.68, 1.612, 1.695, 1.12, "", 
  "", "", "", "", "", "", "", "", "", "", "", "", "", "", "", "", "", "", "", 
  "", "", "", "", "", "", 87.04, 6.825442*^6, 594.561, 31.1, 8.514, 5.43, 
  13367.565, "", 266.591, 12.71, 26.9, 40.7, "", 2.9, 78.93, 0.744}, 
 {"LBN", "Asia", "Lebanon", "2020-12-21", 159286., 1182., 1667.571, 1294., 
  13., 12., 23337.097, 173.176, 244.317, 189.585, 1.905, 1.758, 1.13, "", "", 
  "", "", "", "", "", "", "", "", "", "", "", "", "", "", "", "", "", "", "", 
  "", "", "", "", "", 87.04, 6.825442*^6, 594.561, 31.1, 8.514, 5.43, 
  13367.565, "", 266.591, 12.71, 26.9, 40.7, "", 2.9, 78.93, 0.744}, 
 {"LBN", "Asia", "Lebanon", "2020-12-22", 160979., 1693., 1728.857, 1311., 
  17., 12.571, 23585.139, 248.043, 253.296, 192.075, 2.491, 1.842, 1.14, "", 
  "", "", "", "", "", "", "", "", "", "", "", "", "", "", "", "", "", "", "", 
  "", "", "", "", "", "", 87.04, 6.825442*^6, 594.561, 31.1, 8.514, 5.43, 
  13367.565, "", 266.591, 12.71, 26.9, 40.7, "", 2.9, 78.93, 0.744}, 
 {"LBN", "Asia", "Lebanon", "2020-12-23", 163225., 2246., 1756., 1333., 22., 
  14.143, 23914.202, 329.063, 257.273, 195.299, 3.223, 2.072, 1.15, "", "", 
  "", "", "", "", "", "", "", "", "", "", "", "", "", "", "", "", "", "", "", 
  "", "", "", "", "", 87.04, 6.825442*^6, 594.561, 31.1, 8.514, 5.43, 
  13367.565, "", 266.591, 12.71, 26.9, 40.7, "", 2.9, 78.93, 0.744}, 
 {"LBN", "Asia", "Lebanon", "2020-12-24", 165933., 2708., 1840.571, 1353., 
  20., 15., 24310.953, 396.751, 269.663, 198.229, 2.93, 2.198, 1.16, "", "", 
  "", "", "", "", "", "", "", "", "", "", "", "", "", "", "", "", "", "", "", 
  "", "", "", "", "", 87.04, 6.825442*^6, 594.561, 31.1, 8.514, 5.43, 
  13367.565, "", 266.591, 12.71, 26.9, 40.7, "", 2.9, 78.93, 0.744}, 
 {"LBN", "Asia", "Lebanon", "2020-12-25", 168069., 2136., 1875., 1367., 14., 
  15.429, 24623.9, 312.947, 274.707, 200.28, 2.051, 2.26, 1.17, "", "", "", 
  "", "", "", "", "", "", "", "", "", "", "", "", "", "", "", "", "", "", "", 
  "", "", "", "", 87.04, 6.825442*^6, 594.561, 31.1, 8.514, 5.43, 13367.565, 
  "", 266.591, 12.71, 26.9, 40.7, "", 2.9, 78.93, 0.744}, 
 {"LBN", "Asia", "Lebanon", "2020-12-26", 169472., 1403., 1843.143, 1379., 
  12., 15.571, 24829.454, 205.554, 270.04, 202.038, 1.758, 2.281, 1.17, "", 
  "", "", "", "", "", "", "", "", "", "", "", "", "", "", "", "", "", "", "", 
  "", "", "", "", "", "", 87.04, 6.825442*^6, 594.561, 31.1, 8.514, 5.43, 
  13367.565, "", 266.591, 12.71, 26.9, 40.7, "", 2.9, 78.93, 0.744}, 
 {"LBN", "Asia", "Lebanon", "2020-12-27", 171226., 1754., 1874.571, 1394., 
  15., 16.143, 25086.434, 256.98, 274.645, 204.236, 2.198, 2.365, 1.18, "", 
  "", "", "", "", "", "", "", "", "", "", "", "", "", "", "", "", "", "", "", 
  "", "", "", "", "", "", 87.04, 6.825442*^6, 594.561, 31.1, 8.514, 5.43, 
  13367.565, "", 266.591, 12.71, 26.9, 40.7, "", 2.9, 78.93, 0.744}, 
 {"LBN", "Asia", "Lebanon", "2020-12-28", 172820., 1594., 1933.429, 1409., 
  15., 16.429, 25319.972, 233.538, 283.268, 206.434, 2.198, 2.407, 1.2, "", 
  "", "", "", "", "", "", "", "", "", "", "", "", "", "", "", "", "", "", "", 
  "", "", "", "", "", "", 87.04, 6.825442*^6, 594.561, 31.1, 8.514, 5.43, 
  13367.565, "", 266.591, 12.71, 26.9, 40.7, "", 2.9, 78.93, 0.744}, 
 {"LBN", "Asia", "Lebanon", "2020-12-29", 175118., 2298., 2019.857, 1430., 
  21., 17., 25656.653, 336.681, 295.931, 209.51, 3.077, 2.491, 1.21, "", "", 
  "", "", "", "", "", "", "", "", "", "", "", "", "", "", "", "", "", "", "", 
  "", "", "", "", "", 87.04, 6.825442*^6, 594.561, 31.1, 8.514, 5.43, 
  13367.565, "", 266.591, 12.71, 26.9, 40.7, "", 2.9, 78.93, 0.744}, 
 {"LBN", "Asia", "Lebanon", "2020-12-30", 177996., 2878., 2110.143, 1456., 
  26., 17.571, 26078.311, 421.658, 309.158, 213.32, 3.809, 2.574, 1.23, "", 
  "", "", "", "", "", "", "", "", "", "", "", "", "", "", "", "", "", "", "", 
  "", "", "", "", "", "", 87.04, 6.825442*^6, 594.561, 31.1, 8.514, 5.43, 
  13367.565, "", 266.591, 12.71, 26.9, 40.7, "", 2.9, 78.93, 0.744}, 
 {"LBN", "Asia", "Lebanon", "2020-12-31", 181503., 3507., 2224.286, 1468., 
  12., 16.429, 26592.124, 513.813, 325.882, 215.078, 1.758, 2.407, 1.24, "", 
  "", "", "", "", "", "", "", "", "", "", "", "", "", "", "", "", "", "", "", 
  "", "", "", "", "", "", 87.04, 6.825442*^6, 594.561, 31.1, 8.514, 5.43, 
  13367.565, "", 266.591, 12.71, 26.9, 40.7, "", 2.9, 78.93, 0.744}, 
 {"LBN", "Asia", "Lebanon", "2021-01-01", 183888., 2385., 2259.857, 1479., 
  11., 16., 26941.552, 349.428, 331.093, 216.689, 1.612, 2.344, 1.24, "", "", 
  "", "", "", "", "", "", "", "", "", "", "", "", "", "", "", "", "", "", "", 
  "", "", "", "", "", 87.04, 6.825442*^6, 594.561, 31.1, 8.514, 5.43, 
  13367.565, "", 266.591, 12.71, 26.9, 40.7, "", 2.9, 78.93, 0.744}, 
 {"LBN", "Asia", "Lebanon", "2021-01-02", 186408., 2520., 2419.429, 1489., 
  10., 15.714, 27310.759, 369.207, 354.472, 218.154, 1.465, 2.302, 1.25, "", 
  "", "", "", "", "", "", "", "", "", "", "", "", "", "", "", "", "", "", "", 
  "", "", "", "", "", "", 87.04, 6.825442*^6, 594.561, 31.1, 8.514, 5.43, 
  13367.565, "", 266.591, 12.71, 26.9, 40.7, "", 2.9, 78.93, 0.744}, 
 {"LBN", "Asia", "Lebanon", "2021-01-03", 189278., 2870., 2578.857, 1499., 
  10., 15., 27731.244, 420.486, 377.83, 219.619, 1.465, 2.198, 1.26, "", "", 
  "", "", "", "", "", "", "", "", "", "", "", "", "", "", "", "", "", "", "", 
  "", "", "", "", "", 87.04, 6.825442*^6, 594.561, 31.1, 8.514, 5.43, 
  13367.565, "", 266.591, 12.71, 26.9, 40.7, "", 2.9, 78.93, 0.744}, 
 {"LBN", "Asia", "Lebanon", "2021-01-04", 192139., 2861., 2759.857, 1512., 
  13., 14.714, 28150.411, 419.167, 404.348, 221.524, 1.905, 2.156, 1.27, "", 
  "", "", "", "", "", "", "", "", "", "", "", "", "", "", "", "", "", "", "", 
  "", "", "", "", "", "", 87.04, 6.825442*^6, 594.561, 31.1, 8.514, 5.43, 
  13367.565, "", 266.591, 12.71, 26.9, 40.7, "", 2.9, 78.93, 0.744}, 
 {"LBN", "Asia", "Lebanon", "2021-01-05", 195759., 3620., 2948.714, 1529., 
  17., 14.143, 28680.78, 530.369, 432.018, 224.015, 2.491, 2.072, 1.28, "", 
  "", "", "", "", "", "", "", "", "", "", "", "", "", "", "", "", "", "", "", 
  "", "", "", "", "", "", 78.7, 6.825442*^6, 594.561, 31.1, 8.514, 5.43, 
  13367.565, "", 266.591, 12.71, 26.9, 40.7, "", 2.9, 78.93, 0.744}, 
 {"LBN", "Asia", "Lebanon", "2021-01-06", 199925., 4166., 3132.714, 1550., 
  21., 13.429, 29291.143, 610.363, 458.976, 227.092, 3.077, 1.967, 1.27, "", 
  "", "", "", "", "", "", "", "", "", "", "", "", "", "", "", "", "", "", "", 
  "", "", "", "", "", "", 78.7, 6.825442*^6, 594.561, 31.1, 8.514, 5.43, 
  13367.565, "", 266.591, 12.71, 26.9, 40.7, "", 2.9, 78.93, 0.744}, 
 {"LBN", "Asia", "Lebanon", "2021-01-07", 204699., 4774., 3313.714, 1566., 
  16., 14., 29990.585, 699.442, 485.494, 229.436, 2.344, 2.051, 1.27, "", "", 
  "", "", "", "", "", "", "", "", "", "", "", "", "", "", "", "", "", "", "", 
  "", "", "", "", "", 87.04, 6.825442*^6, 594.561, 31.1, 8.514, 5.43, 
  13367.565, "", 266.591, 12.71, 26.9, 40.7, "", 2.9, 78.93, 0.744}, 
 {"LBN", "Asia", "Lebanon", "2021-01-08", 210139., 5440., 3750.143, 1570., 
  4., 13., 30787.603, 797.018, 549.436, 230.022, 0.586, 1.905, 1.27, "", "", 
  "", "", "", "", "", "", "", "", "", "", "", "", "", "", "", "", "", "", "", 
  "", "", "", "", "", 87.04, 6.825442*^6, 594.561, 31.1, 8.514, 5.43, 
  13367.565, "", 266.591, 12.71, 26.9, 40.7, "", 2.9, 78.93, 0.744}, 
 {"LBN", "Asia", "Lebanon", "2021-01-09", 215553., 5414., 4163.571, 1590., 
  20., 14.429, 31580.812, 793.209, 610.008, 232.952, 2.93, 2.114, 1.25, "", 
  "", "", "", "", "", "", "", "", "", "", "", "", "", "", "", "", "", "", "", 
  "", "", "", "", "", "", 87.04, 6.825442*^6, 594.561, 31.1, 8.514, 5.43, 
  13367.565, "", 266.591, 12.71, 26.9, 40.7, "", 2.9, 78.93, 0.744}, 
 {"LBN", "Asia", "Lebanon", "2021-01-10", 219296., 3743., 4288.286, 1606., 
  16., 15.286, 32129.201, 548.389, 628.28, 235.296, 2.344, 2.24, 1.23, "", 
  "", "", "", "", "", "", "", "", "", "", "", "", "", "", "", "", "", "", "", 
  "", "", "", "", "", "", 87.04, 6.825442*^6, 594.561, 31.1, 8.514, 5.43, 
  13367.565, "", 266.591, 12.71, 26.9, 40.7, "", 2.9, 78.93, 0.744}, 
 {"LBN", "Asia", "Lebanon", "2021-01-11", 222391., 3095., 4321.714, 1629., 
  23., 16.714, 32582.652, 453.45, 633.177, 238.666, 3.37, 2.449, 1.21, "", 
  "", "", "", "", "", "", "", "", "", "", "", "", "", "", "", "", "", "", "", 
  "", "", "", "", "", "", 87.04, 6.825442*^6, 594.561, 31.1, 8.514, 5.43, 
  13367.565, "", 266.591, 12.71, 26.9, 40.7, "", 2.9, 78.93, 0.744}, 
 {"LBN", "Asia", "Lebanon", "2021-01-12", 226948., 4557., 4455.571, 1705., 
  76., 25.143, 33250.301, 667.649, 652.789, 249.801, 11.135, 3.684, 1.19, "", 
  "", "", "", "", "", "", "", "", "", "", "", "", "", "", "", "", "", "", "", 
  "", "", "", "", "", "", 87.04, 6.825442*^6, 594.561, 31.1, 8.514, 5.43, 
  13367.565, "", 266.591, 12.71, 26.9, 40.7, "", 2.9, 78.93, 0.744}, 
 {"LBN", "Asia", "Lebanon", "2021-01-13", 231936., 4988., 4573., 1740., 35., 
  27.143, 33981.096, 730.795, 669.993, 254.929, 5.128, 3.977, 1.17, "", "", 
  "", "", "", "", "", "", "", "", "", "", "", "", "", "", "", "", "", "", "", 
  "", "", "", "", "", 87.04, 6.825442*^6, 594.561, 31.1, 8.514, 5.43, 
  13367.565, "", 266.591, 12.71, 26.9, 40.7, "", 2.9, 78.93, 0.744}, 
 {"LBN", "Asia", "Lebanon", "2021-01-14", 237132., 5196., 4633.286, 1781., 
  41., 30.714, 34742.365, 761.269, 678.826, 260.935, 6.007, 4.5, 1.15, "", 
  "", "", "", "", "", "", "", "", "", "", "", "", "", "", "", "", "", "", "", 
  "", "", "", "", "", "", 90.74, 6.825442*^6, 594.561, 31.1, 8.514, 5.43, 
  13367.565, "", 266.591, 12.71, 26.9, 40.7, "", 2.9, 78.93, 0.744}, 
 {"LBN", "Asia", "Lebanon", "2021-01-15", 243286., 6154., 4735.286, 1825., 
  44., 36.429, 35643.992, 901.627, 693.77, 267.382, 6.446, 5.337, 1.13, "", 
  "", "", "", "", "", "", "", "", "", "", "", "", "", "", "", "", "", "", "", 
  "", "", "", "", "", "", 90.74, 6.825442*^6, 594.561, 31.1, 8.514, 5.43, 
  13367.565, "", 266.591, 12.71, 26.9, 40.7, "", 2.9, 78.93, 0.744}, 
 {"LBN", "Asia", "Lebanon", "2021-01-16", 249158., 5872., 4800.714, 1866., 
  41., 39.429, 36504.303, 860.311, 703.356, 273.389, 6.007, 5.777, 1.11, "", 
  "", "", "", "", "", "", "", "", "", "", "", "", "", "", "", "", "", "", "", 
  "", "", "", "", "", "", 90.74, 6.825442*^6, 594.561, 31.1, 8.514, 5.43, 
  13367.565, "", 266.591, 12.71, 26.9, 40.7, "", 2.9, 78.93, 0.744}, 
 {"LBN", "Asia", "Lebanon", "2021-01-17", 252812., 3654., 4788., 1906., 40., 
  42.857, 37039.653, 535.35, 701.493, 279.249, 5.86, 6.279, 1.08, "", "", "", 
  "", "", "", "", "", "", "", "", "", "", "", "", "", "", "", "", "", "", "", 
  "", "", "", "", 90.74, 6.825442*^6, 594.561, 31.1, 8.514, 5.43, 13367.565, 
  "", 266.591, 12.71, 26.9, 40.7, "", 2.9, 78.93, 0.744}, 
 {"LBN", "Asia", "Lebanon", "2021-01-18", 255956., 3144., 4795., 1959., 53., 
  47.143, 37500.282, 460.63, 702.519, 287.014, 7.765, 6.907, 1.06, "", "", 
  "", "", "", "", "", "", "", "", "", "", "", "", "", "", "", "", "", "", "", 
  "", "", "", "", "", 90.74, 6.825442*^6, 594.561, 31.1, 8.514, 5.43, 
  13367.565, "", 266.591, 12.71, 26.9, 40.7, "", 2.9, 78.93, 0.744}, 
 {"LBN", "Asia", "Lebanon", "2021-01-19", 260315., 4359., 4766.714, 2020., 
  61., 45., 38138.922, 638.64, 698.374, 295.952, 8.937, 6.593, 1.03, "", "", 
  "", "", "", "", "", "", "", "", "", "", "", "", "", "", "", "", "", "", "", 
  "", "", "", "", "", 90.74, 6.825442*^6, 594.561, 31.1, 8.514, 5.43, 
  13367.565, "", 266.591, 12.71, 26.9, 40.7, "", 2.9, 78.93, 0.744}, 
 {"LBN", "Asia", "Lebanon", "2021-01-20", 264647., 4332., 4673., 2084., 64., 
  49.143, 38773.606, 634.684, 684.644, 305.328, 9.377, 7.2, 1.01, "", "", "", 
  "", "", "", "", "", "", "", "", "", "", "", "", "", "", "", "", "", "", "", 
  "", "", "", "", 90.74, 6.825442*^6, 594.561, 31.1, 8.514, 5.43, 13367.565, 
  "", 266.591, 12.71, 26.9, 40.7, "", 2.9, 78.93, 0.744}, 
 {"LBN", "Asia", "Lebanon", "2021-01-21", 269241., 4594., 4587., 2151., 67., 
  52.857, 39446.676, 673.07, 672.044, 315.144, 9.816, 7.744, 0.99, "", "", 
  "", "", "", "", "", "", "", "", "", "", "", "", "", "", "", "", "", "", "", 
  "", "", "", "", "", 90.74, 6.825442*^6, 594.561, 31.1, 8.514, 5.43, 
  13367.565, "", 266.591, 12.71, 26.9, 40.7, "", 2.9, 78.93, 0.744}, 
 {"LBN", "Asia", "Lebanon", "2021-01-22", 272461., 3220., 4167.857, 2208., 
  57., 54.714, 39918.44, 471.764, 610.635, 323.496, 8.351, 8.016, 0.97, "", 
  "", "", "", "", "", "", "", "", "", "", "", "", "", "", "", "", "", "", "", 
  "", "", "", "", "", "", 90.74, 6.825442*^6, 594.561, 31.1, 8.514, 5.43, 
  13367.565, "", 266.591, 12.71, 26.9, 40.7, "", 2.9, 78.93, 0.744}, 
 {"LBN", "Asia", "Lebanon", "2021-01-23", 276587., 4126., 3918.429, 2270., 
  62., 57.714, 40522.943, 604.503, 574.092, 332.579, 9.084, 8.456, 0.96, "", 
  "", "", "", "", "", "", "", "", "", "", "", "", "", "", "", "", "", "", "", 
  "", "", "", "", "", "", 90.74, 6.825442*^6, 594.561, 31.1, 8.514, 5.43, 
  13367.565, "", 266.591, 12.71, 26.9, 40.7, "", 2.9, 78.93, 0.744}, 
 {"LBN", "Asia", "Lebanon", "2021-01-24", 279597., 3010., 3826.429, 2320., 
  50., 59.143, 40963.941, 440.997, 560.613, 339.905, 7.326, 8.665, 0.95, "", 
  "", "", "", "", "", "", "", "", "", "", "", "", "", "", "", "", "", "", "", 
  "", "", "", "", "", "", 90.74, 6.825442*^6, 594.561, 31.1, 8.514, 5.43, 
  13367.565, "", 266.591, 12.71, 26.9, 40.7, "", 2.9, 78.93, 0.744}, 
 {"LBN", "Asia", "Lebanon", "2021-01-25", 282249., 2652., 3756.143, 2374., 
  54., 59.286, 41352.487, 388.546, 550.315, 347.816, 7.912, 8.686, 0.94, "", 
  "", "", "", "", "", "", "", "", "", "", "", "", "", "", "", "", "", "", "", 
  "", "", "", "", "", "", 90.74, 6.825442*^6, 594.561, 31.1, 8.514, 5.43, 
  13367.565, "", 266.591, 12.71, 26.9, 40.7, "", 2.9, 78.93, 0.744}, 
 {"LBN", "Asia", "Lebanon", "2021-01-26", 285754., 3505., 3634.143, 2477., 
  103., 65.286, 41866.007, 513.52, 532.441, 362.907, 15.091, 9.565, 0.93, "", 
  "", "", "", "", "", "", "", "", "", "", "", "", "", "", "", "", "", "", "", 
  "", "", "", "", "", "", 90.74, 6.825442*^6, 594.561, 31.1, 8.514, 5.43, 
  13367.565, "", 266.591, 12.71, 26.9, 40.7, "", 2.9, 78.93, 0.744}, 
 {"LBN", "Asia", "Lebanon", "2021-01-27", 289660., 3906., 3573.286, 2553., 
  76., 67., 42438.277, 572.271, 523.524, 374.042, 11.135, 9.816, 0.92, "", 
  "", "", "", "", "", "", "", "", "", "", "", "", "", "", "", "", "", "", "", 
  "", "", "", "", "", "", 90.74, 6.825442*^6, 594.561, 31.1, 8.514, 5.43, 
  13367.565, "", 266.591, 12.71, 26.9, 40.7, "", 2.9, 78.93, 0.744}, 
 {"LBN", "Asia", "Lebanon", "2021-01-28", 293157., 3497., 3416.571, 2621., 
  68., 67.143, 42950.625, 512.348, 500.564, 384.004, 9.963, 9.837, 0.91, "", 
  "", "", "", "", "", "", "", "", "", "", "", "", "", "", "", "", "", "", "", 
  "", "", "", "", "", "", 90.74, 6.825442*^6, 594.561, 31.1, 8.514, 5.43, 
  13367.565, "", 266.591, 12.71, 26.9, 40.7, "", 2.9, 78.93, 0.744}, 
 {"LBN", "Asia", "Lebanon", "2021-01-29", 296282., 3125., 3403., 2680., 59., 
  67.429, 43408.471, 457.846, 498.576, 392.649, 8.644, 9.879, 0.9, "", "", 
  "", "", "", "", "", "", "", "", "", "", "", "", "", "", "", "", "", "", "", 
  "", "", "", "", "", 90.74, 6.825442*^6, 594.561, 31.1, 8.514, 5.43, 
  13367.565, "", 266.591, 12.71, 26.9, 40.7, "", 2.9, 78.93, 0.744}, 
 {"LBN", "Asia", "Lebanon", "2021-01-30", 298913., 2631., 3189.429, 3031., 
  351., 108.714, 43793.94, 385.47, 467.285, 444.074, 51.425, 15.928, 0.9, "", 
  "", "", "", "", "", "", "", "", "", "", "", "", "", "", "", "", "", "", "", 
  "", "", "", "", "", "", 90.74, 6.825442*^6, 594.561, 31.1, 8.514, 5.43, 
  13367.565, "", 266.591, 12.71, 26.9, 40.7, "", 2.9, 78.93, 0.744}, 
 {"LBN", "Asia", "Lebanon", "2021-01-31", 301052., 2139., 3065., 3082., 51., 
  108.857, 44107.327, 313.386, 449.055, 451.546, 7.472, 15.949, 0.9, "", "", 
  "", "", "", "", "", "", "", "", "", "", "", "", "", "", "", "", "", "", "", 
  "", "", "", "", "", 90.74, 6.825442*^6, 594.561, 31.1, 8.514, 5.43, 
  13367.565, "", 266.591, 12.71, 26.9, 40.7, "", 2.9, 78.93, 0.744}, 
 {"LBN", "Asia", "Lebanon", "2021-02-01", 303072., 2020., 2974.714, 3145., 
  63., 110.143, 44403.278, 295.952, 435.827, 460.776, 9.23, 16.137, 0.9, "", 
  "", "", "", "", "", "", "", "", "", "", "", "", "", "", "", "", "", "", "", 
  "", "", "", "", "", "", 90.74, 6.825442*^6, 594.561, 31.1, 8.514, 5.43, 
  13367.565, "", 266.591, 12.71, 26.9, 40.7, "", 2.9, 78.93, 0.744}, 
 {"LBN", "Asia", "Lebanon", "2021-02-02", 305842., 2770., 2869.714, 3226., 
  81., 107., 44809.113, 405.835, 420.444, 472.643, 11.867, 15.677, 0.9, "", 
  "", "", "", "", "", "", "", "", "", "", "", "", "", "", "", "", "", "", "", 
  "", "", "", "", "", "", 90.74, 6.825442*^6, 594.561, 31.1, 8.514, 5.43, 
  13367.565, "", 266.591, 12.71, 26.9, 40.7, "", 2.9, 78.93, 0.744}, 
 {"LBN", "Asia", "Lebanon", "2021-02-03", 309162., 3320., 2786., 3315., 89., 
  108.857, 45295.528, 486.415, 408.179, 485.683, 13.039, 15.949, 0.9, "", "", 
  "", "", "", "", "", "", "", "", "", "", "", "", "", "", "", "", "", "", "", 
  "", "", "", "", "", 90.74, 6.825442*^6, 594.561, 31.1, 8.514, 5.43, 
  13367.565, "", 266.591, 12.71, 26.9, 40.7, "", 2.9, 78.93, 0.744}, 
 {"LBN", "Asia", "Lebanon", "2021-02-04", 312269., 3107., 2730.286, 3397., 
  82., 110.857, 45750.737, 455.209, 400.016, 497.697, 12.014, 16.242, 0.9, 
  "", "", "", "", "", "", "", "", "", "", "", "", "", "", "", "", "", "", "", 
  "", "", "", "", "", "", "", 90.74, 6.825442*^6, 594.561, 31.1, 8.514, 5.43, 
  13367.565, "", 266.591, 12.71, 26.9, 40.7, "", 2.9, 78.93, 0.744}, 
 {"LBN", "Asia", "Lebanon", "2021-02-05", 315340., 3071., 2722.571, 3495., 
  98., 116.429, 46200.671, 449.934, 398.886, 512.055, 14.358, 17.058, 0.91, 
  "", "", "", "", "", "", "", "", "", "", "", "", "", "", "", "", "", "", "", 
  "", "", "", "", "", "", "", 90.74, 6.825442*^6, 594.561, 31.1, 8.514, 5.43, 
  13367.565, "", 266.591, 12.71, 26.9, 40.7, "", 2.9, 78.93, 0.744}, 
 {"LBN", "Asia", "Lebanon", "2021-02-06", 317836., 2496., 2703.286, 3562., 
  67., 75.857, 46566.362, 365.691, 396.06, 521.871, 9.816, 11.114, 0.91, "", 
  "", "", "", "", "", "", "", "", "", "", "", "", "", "", "", "", "", "", "", 
  "", "", "", "", "", "", 90.74, 6.825442*^6, 594.561, 31.1, 8.514, 5.43, 
  13367.565, "", 266.591, 12.71, 26.9, 40.7, "", 2.9, 78.93, 0.744}, 
 {"LBN", "Asia", "Lebanon", "2021-02-07", 319917., 2081., 2695., 3616., 54., 
  76.286, 46871.25, 304.889, 394.846, 529.783, 7.912, 11.177, 0.92, "", "", 
  "", "", "", "", "", "", "", "", "", "", "", "", "", "", "", "", "", "", "", 
  "", "", "", "", "", 90.74, 6.825442*^6, 594.561, 31.1, 8.514, 5.43, 
  13367.565, "", 266.591, 12.71, 26.9, 40.7, "", 2.9, 78.93, 0.744}, 
 {"LBN", "Asia", "Lebanon", "2021-02-08", 321980., 2063., 2701.143, 3677., 
  61., 76., 47173.502, 302.251, 395.746, 538.72, 8.937, 11.135, 0.93, "", "", 
  "", "", "", "", "", "", "", "", "", "", "", "", "", "", "", "", "", "", "", 
  "", "", "", "", "", 87.04, 6.825442*^6, 594.561, 31.1, 8.514, 5.43, 
  13367.565, "", 266.591, 12.71, 26.9, 40.7, "", 2.9, 78.93, 0.744}, 
 {"LBN", "Asia", "Lebanon", "2021-02-09", 324866., 2886., 2717.714, 3737., 
  60., 73., 47596.331, 422.83, 398.174, 547.51, 8.791, 10.695, 0.93, "", "", 
  "", "", "", "", "", "", "", "", "", "", "", "", "", "", "", "", "", "", "", 
  "", "", "", "", "", 92.59, 6.825442*^6, 594.561, 31.1, 8.514, 5.43, 
  13367.565, "", 266.591, 12.71, 26.9, 40.7, "", 2.9, 78.93, 0.744}, 
 {"LBN", "Asia", "Lebanon", "2021-02-10", 328023., 3157., 2694.429, 3803., 
  66., 69.714, 48058.866, 462.534, 394.763, 557.18, 9.67, 10.214, 0.93, "", 
  "", "", "", "", "", "", "", "", "", "", "", "", "", "", "", "", "", "", "", 
  "", "", "", "", "", "", 92.59, 6.825442*^6, 594.561, 31.1, 8.514, 5.43, 
  13367.565, "", 266.591, 12.71, 26.9, 40.7, "", 2.9, 78.93, 0.744}, 
 {"LBN", "Asia", "Lebanon", "2021-02-11", 331159., 3136., 2698.571, 3866., 
  63., 67., 48518.323, 459.457, 395.369, 566.41, 9.23, 9.816, 0.94, "", "", 
  "", "", "", "", "", "", "", "", "", "", "", "", "", "", "", "", "", "", "", 
  "", "", "", "", "", 92.59, 6.825442*^6, 594.561, 31.1, 8.514, 5.43, 
  13367.565, "", 266.591, 12.71, 26.9, 40.7, "", 2.9, 78.93, 0.744}, 
 {"LBN", "Asia", "Lebanon", "2021-02-12", 334093., 2934., 2679., 3915., 49., 
  60., 48948.185, 429.862, 392.502, 573.589, 7.179, 8.791, 0.94, "", "", "", 
  "", "", "", "", "", "", "", "", "", "", "", "", "", "", "", "", "", "", "", 
  "", "", "", "", 92.59, 6.825442*^6, 594.561, 31.1, 8.514, 5.43, 13367.565, 
  "", 266.591, 12.71, 26.9, 40.7, "", 2.9, 78.93, 0.744}, 
 {"LBN", "Asia", "Lebanon", "2021-02-13", 336999., 2906., 2737.571, 3961., 
  46., 57., 49373.945, 425.76, 401.083, 580.329, 6.739, 8.351, 0.94, "", "", 
  "", "", "", "", "", "", "", "", "", "", "", "", "", "", "", 0., "", "", "", 
  "", 0., "", "", "", 92.59, 6.825442*^6, 594.561, 31.1, 8.514, 5.43, 
  13367.565, "", 266.591, 12.71, 26.9, 40.7, "", 2.9, 78.93, 0.744}, 
 {"LBN", "Asia", "Lebanon", "2021-02-14", 339129., 2130., 2744.571, 3993., 
  32., 53.857, 49686.013, 312.068, 402.109, 585.017, 4.688, 7.891, 0.94, "", 
  "", "", "", "", "", "", "", "", "", "", "", "", "", "", "", "", 48., "", 
  "", 48., 48., 0., "", "", 7., 92.59, 6.825442*^6, 594.561, 31.1, 8.514, 
  5.43, 13367.565, "", 266.591, 12.71, 26.9, 40.7, "", 2.9, 78.93, 0.744}, 
 {"LBN", "Asia", "Lebanon", "2021-02-15", 340868., 1739., 2698.286, 4037., 
  44., 51.429, 49940.795, 254.782, 395.328, 591.464, 6.446, 7.535, 0.94, "", 
  "", "", "", "", "", "", "", "", "", "", "", "", "", "", "", "", 1280., "", 
  "", 1232., 640., 0.02, "", "", 94., 92.59, 6.825442*^6, 594.561, 31.1, 
  8.514, 5.43, 13367.565, "", 266.591, 12.71, 26.9, 40.7, "", 2.9, 78.93, 
  0.744}, {"LBN", "Asia", "Lebanon", "2021-02-16", 343601., 2733., 2676.429, 
  4092., 55., 50.714, 50341.209, 400.414, 392.125, 599.522, 8.058, 7.43, 
  0.95, "", "", "", "", "", "", "", "", "", "", "", "", "", "", "", "", "", 
  3266., "", "", 1986., 1089., 0.05, "", "", 160., 92.59, 6.825442*^6, 
  594.561, 31.1, 8.514, 5.43, 13367.565, "", 266.591, 12.71, 26.9, 40.7, "", 
  2.9, 78.93, 0.744}, {"LBN", "Asia", "Lebanon", "2021-02-17", 346080., 
  2479., 2579.571, 4152., 60., 49.857, 50704.409, 363.2, 377.935, 608.312, 
  8.791, 7.305, 0.95, "", "", "", "", "", "", "", "", "", "", "", "", "", "", 
  "", "", "", 5932., "", "", 2666., 1483., 0.09, "", "", 217., 92.59, 
  6.825442*^6, 594.561, 31.1, 8.514, 5.43, 13367.565, "", 266.591, 12.71, 
  26.9, 40.7, "", 2.9, 78.93, 0.744}, {"LBN", "Asia", "Lebanon", 
  "2021-02-18", 348810., 2730., 2521.571, 4206., 54., 48.571, 51104.383, 
  399.974, 369.437, 616.224, 7.912, 7.116, 0.95, "", "", "", "", "", "", "", 
  "", "", "", "", "", "", "", "", "", "", 9605., "", "", 3673., 1921., 0.14, 
  "", "", 281., 92.59, 6.825442*^6, 594.561, 31.1, 8.514, 5.43, 13367.565, 
  "", 266.591, 12.71, 26.9, 40.7, "", 2.9, 78.93, 0.744}, 
 {"LBN", "Asia", "Lebanon", "2021-02-19", 351065., 2255., 2424.571, 4257., 
  51., 48.857, 51434.764, 330.382, 355.226, 623.696, 7.472, 7.158, 0.96, "", 
  "", "", "", "", "", "", "", "", "", "", "", "", "", "", "", "", 13329., "", 
  "", 3724., 2222., 0.2, "", "", 326., 92.59, 6.825442*^6, 594.561, 31.1, 
  8.514, 5.43, 13367.565, "", 266.591, 12.71, 26.9, 40.7, "", 2.9, 78.93, 
  0.744}, {"LBN", "Asia", "Lebanon", "2021-02-20", 353371., 2306., 2338.857, 
  4297., 40., 48., 51772.618, 337.854, 342.667, 629.556, 5.86, 7.033, 0.97, 
  "", "", "", "", "", "", "", "", "", "", "", "", "", "", "", "", "", 13329., 
  "", "", 0., 1904., 0.2, "", "", 279., 92.59, 6.825442*^6, 594.561, 31.1, 
  8.514, 5.43, 13367.565, "", 266.591, 12.71, 26.9, 40.7, "", 2.9, 78.93, 
  0.744}, {"LBN", "Asia", "Lebanon", "2021-02-21", 355073., 1702., 2277.714, 
  4340., 43., 49.571, 52021.979, 249.361, 333.709, 635.856, 6.3, 7.263, 0.98, 
  "", "", "", "", "", "", "", "", "", "", "", "", "", "", "", "", "", 13329., 
  "", "", 0., 1897., 0.2, "", "", 278., 92.59, 6.825442*^6, 594.561, 31.1, 
  8.514, 5.43, 13367.565, "", 266.591, 12.71, 26.9, 40.7, "", 2.9, 78.93, 
  0.744}, {"LBN", "Asia", "Lebanon", "2021-02-22", 356614., 1541., 2249.429, 
  4387., 47., 50., 52247.752, 225.773, 329.565, 642.742, 6.886, 7.326, 1., 
  "", "", "", "", "", "", "", "", "", "", "", "", "", "", "", "", "", 18031., 
  "", "", 4702., 2393., 0.26, "", "", 351., 92.59, 6.825442*^6, 594.561, 
  31.1, 8.514, 5.43, 13367.565, "", 266.591, 12.71, 26.9, 40.7, "", 2.9, 
  78.93, 0.744}, {"LBN", "Asia", "Lebanon", "2021-02-23", 359337., 2723., 
  2248., 4446., 59., 50.571, 52646.7, 398.949, 329.356, 651.386, 8.644, 
  7.409, 1.01, "", "", "", "", "", "", "", "", "", "", "", "", "", "", "", 
  "", "", 21575., "", "", 3544., 2616., 0.32, "", "", 383., 92.59, 
  6.825442*^6, 594.561, 31.1, 8.514, 5.43, 13367.565, "", 266.591, 12.71, 
  26.9, 40.7, "", 2.9, 78.93, 0.744}, {"LBN", "Asia", "Lebanon", 
  "2021-02-24", 362850., 3513., 2395.714, 4508., 62., 50.857, 53161.392, 
  514.692, 350.998, 660.47, 9.084, 7.451, 1.03, "", "", "", "", "", "", "", 
  "", "", "", "", "", "", "", "", "", "", 25393., "", "", 3818., 2780., 0.37, 
  "", "", 407., 92.59, 6.825442*^6, 594.561, 31.1, 8.514, 5.43, 13367.565, 
  "", 266.591, 12.71, 26.9, 40.7, "", 2.9, 78.93, 0.744}, 
 {"LBN", "Asia", "Lebanon", "2021-02-25", 366319., 3469., 2501.286, 4560., 
  52., 50.571, 53669.638, 508.245, 366.465, 668.089, 7.619, 7.409, 1.03, "", 
  "", "", "", "", "", "", "", "", "", "", "", "", "", "", "", "", 29820., "", 
  "", 4427., 2888., 0.44, "", "", 423., 92.59, 6.825442*^6, 594.561, 31.1, 
  8.514, 5.43, 13367.565, "", 266.591, 12.71, 26.9, 40.7, "", 2.9, 78.93, 
  0.744}, {"LBN", "Asia", "Lebanon", "2021-02-26", 369692., 3373., 2661., 
  4610., 50., 50.429, 54163.818, 494.18, 389.865, 675.414, 7.326, 7.388, 
  1.04, "", "", "", "", "", "", "", "", "", "", "", "", "", "", "", "", "", 
  34991., "", "", 5171., 3095., 0.51, "", "", 453., 92.59, 6.825442*^6, 
  594.561, 31.1, 8.514, 5.43, 13367.565, "", 266.591, 12.71, 26.9, 40.7, "", 
  2.9, 78.93, 0.744}, {"LBN", "Asia", "Lebanon", "2021-02-27", 372792., 
  3100., 2774.429, 4652., 42., 50.714, 54618.001, 454.183, 406.483, 681.568, 
  6.153, 7.43, 1.04, "", "", "", "", "", "", "", "", "", "", "", "", "", "", 
  "", "", "", 34991., "", "", 0., 3095., 0.51, "", "", 453., 92.59, 
  6.825442*^6, 594.561, 31.1, 8.514, 5.43, 13367.565, "", 266.591, 12.71, 
  26.9, 40.7, "", 2.9, 78.93, 0.744}, {"LBN", "Asia", "Lebanon", 
  "2021-02-28", 375050., 2258., 2853.857, 4692., 40., 50.286, 54948.822, 
  330.821, 418.12, 687.428, 5.86, 7.367, 1.04, "", "", "", "", "", "", "", 
  "", "", "", "", "", "", "", "", "", "", 40593., "", "", 5602., 3895., 0.59, 
  "", "", 571., 92.59, 6.825442*^6, 594.561, 31.1, 8.514, 5.43, 13367.565, 
  "", 266.591, 12.71, 26.9, 40.7, "", 2.9, 78.93, 0.744}, 
 {"LBN", "Asia", "Lebanon", "2021-03-01", 376938., 1888., 2903.429, 4743., 
  51., 50.857, 55225.434, 276.612, 425.383, 694.9, 7.472, 7.451, 1.04, "", 
  "", "", "", "", "", "", "", "", "", "", "", "", "", "", "", "", 45859., "", 
  "", 5266., 3975., 0.67, "", "", 582., 92.59, 6.825442*^6, 594.561, 31.1, 
  8.514, 5.43, 13367.565, "", 266.591, 12.71, 26.9, 40.7, "", 2.9, 78.93, 
  0.744}, {"LBN", "Asia", "Lebanon", "2021-03-02", 380036., 3098., 2957., 
  4805., 62., 51.286, 55679.325, 453.89, 433.232, 703.984, 9.084, 7.514, 
  1.04, "", "", "", "", "", "", "", "", "", "", "", "", "", "", "", "", "", 
  47625., "", "", 1766., 3721., 0.7, "", "", 545., 92.59, 6.825442*^6, 
  594.561, 31.1, 8.514, 5.43, 13367.565, "", 266.591, 12.71, 26.9, 40.7, "", 
  2.9, 78.93, 0.744}, {"LBN", "Asia", "Lebanon", "2021-03-03", 383499., 
  3463., 2949.857, 4866., 61., 51.143, 56186.691, 507.366, 432.186, 712.921, 
  8.937, 7.493, 1.04, "", "", "", "", "", "", "", "", "", "", "", "", "", "", 
  "", "", "", 54585., "", "", 6960., 4170., 0.8, "", "", 611., 92.59, 
  6.825442*^6, 594.561, 31.1, 8.514, 5.43, 13367.565, "", 266.591, 12.71, 
  26.9, 40.7, "", 2.9, 78.93, 0.744}, {"LBN", "Asia", "Lebanon", 
  "2021-03-04", 386868., 3369., 2935.571, 4919., 53., 51.286, 56680.285, 
  493.594, 430.093, 720.686, 7.765, 7.514, 1.04, "", "", "", "", "", "", "", 
  "", "", "", "", "", "", "", "", "", "", 57474., "", "", 2889., 3951., 0.84, 
  "", "", 579., 92.59, 6.825442*^6, 594.561, 31.1, 8.514, 5.43, 13367.565, 
  "", 266.591, 12.71, 26.9, 40.7, "", 2.9, 78.93, 0.744}, 
 {"LBN", "Asia", "Lebanon", "2021-03-05", 390070., 3202., 2911.143, 4971., 
  52., 51.571, 57149.412, 469.127, 426.513, 728.304, 7.619, 7.556, 1.04, "", 
  "", "", "", "", "", "", "", "", "", "", "", "", "", "", "", "", 60538., "", 
  "", 3064., 3650., 0.89, "", "", 535., 92.59, 6.825442*^6, 594.561, 31.1, 
  8.514, 5.43, 13367.565, "", 266.591, 12.71, 26.9, 40.7, "", 2.9, 78.93, 
  0.744}, {"LBN", "Asia", "Lebanon", "2021-03-06", 393228., 3158., 2919.429, 
  5013., 42., 51.571, 57612.093, 462.681, 427.727, 734.458, 6.153, 7.556, 
  1.04, "", "", "", "", "", "", "", "", "", "", "", "", "", "", "", "", "", 
  60740., "", "", 202., 3678., 0.89, "", "", 539., 92.59, 6.825442*^6, 
  594.561, 31.1, 8.514, 5.43, 13367.565, "", 266.591, 12.71, 26.9, 40.7, "", 
  2.9, 78.93, 0.744}, {"LBN", "Asia", "Lebanon", "2021-03-07", 395604., 
  2376., 2936.286, 5046., 33., 50.571, 57960.202, 348.109, 430.197, 739.293, 
  4.835, 7.409, 1.04, "", "", "", "", "", "", "", "", "", "", "", "", "", "", 
  "", "", "", 61330., "", "", 590., 2962., 0.9, "", "", 434., 92.59, 
  6.825442*^6, 594.561, 31.1, 8.514, 5.43, 13367.565, "", 266.591, 12.71, 
  26.9, 40.7, "", 2.9, 78.93, 0.744}, {"LBN", "Asia", "Lebanon", 
  "2021-03-08", 397887., 2283., 2992.714, 5089., 43., 49.429, 58294.686, 
  334.484, 438.465, 745.593, 6.3, 7.242, 1.04, "", "", "", "", "", "", "", 
  "", "", "", "", "", "", "", "", "", "", 64007., "", "", 2677., 2593., 0.94, 
  "", "", 380., 92.59, 6.825442*^6, 594.561, 31.1, 8.514, 5.43, 13367.565, 
  "", 266.591, 12.71, 26.9, 40.7, "", 2.9, 78.93, 0.744}, 
 {"LBN", "Asia", "Lebanon", "2021-03-09", 401826., 3939., 3112.857, 5134., 
  45., 47., 58871.792, 577.105, 456.067, 752.186, 6.593, 6.886, 1.04, "", "", 
  "", "", "", "", "", "", "", "", "", "", "", "", "", "", "", 64974., "", "", 
  967., 2478., 0.95, "", "", 363., 92.59, 6.825442*^6, 594.561, 31.1, 8.514, 
  5.43, 13367.565, "", 266.591, 12.71, 26.9, 40.7, "", 2.9, 78.93, 0.744}, 
 {"LBN", "Asia", "Lebanon", "2021-03-10", 405407., 3581., 3129.714, 5180., 
  46., 44.857, 59396.446, 524.655, 458.537, 758.925, 6.739, 6.572, 1.04, "", 
  "", "", "", "", "", "", "", "", "", "", "", "", "", "", "", "", 87216., 
  75341., 11875., 22242., 4662., 1.28, 1.1, 0.17, 683., 92.59, 6.825442*^6, 
  594.561, 31.1, 8.514, 5.43, 13367.565, "", 266.591, 12.71, 26.9, 40.7, "", 
  2.9, 78.93, 0.744}, {"LBN", "Asia", "Lebanon", "2021-03-11", 408909., 
  3502., 3148.714, 5230., 50., 44.429, 59909.527, 513.08, 461.32, 766.251, 
  7.326, 6.509, 1.03, "", "", "", "", "", "", "", "", "", "", "", "", "", "", 
  "", "", "", 91967., 76883., 15084., 4751., 4928., 1.35, 1.13, 0.22, 722., 
  92.59, 6.825442*^6, 594.561, 31.1, 8.514, 5.43, 13367.565, "", 266.591, 
  12.71, 26.9, 40.7, "", 2.9, 78.93, 0.744}, {"LBN", "Asia", "Lebanon", 
  "2021-03-12", 411839., 2930., 3109.857, 5278., 48., 43.857, 60338.803, 
  429.276, 455.627, 773.283, 7.033, 6.426, 1.03, "", "", "", "", "", "", "", 
  "", "", "", "", "", "", "", "", "", "", 95888., 78177., 17711., 3921., 
  5050., 1.4, 1.15, 0.26, 740., 92.59, 6.825442*^6, 594.561, 31.1, 8.514, 
  5.43, 13367.565, "", 266.591, 12.71, 26.9, 40.7, "", 2.9, 78.93, 0.744}, 
 {"LBN", "Asia", "Lebanon", "2021-03-13", 415362., 3523., 3162., 5334., 56., 
  45.857, 60854.96, 516.157, 463.267, 781.488, 8.205, 6.719, 1.02, "", "", 
  "", "", "", "", "", "", "", "", "", "", "", "", "", "", "", "", "", "", "", 
  5442., "", "", "", 797., 92.59, 6.825442*^6, 594.561, 31.1, 8.514, 5.43, 
  13367.565, "", 266.591, 12.71, 26.9, 40.7, "", 2.9, 78.93, 0.744}, 
 {"LBN", "Asia", "Lebanon", "2021-03-14", 418448., 3086., 3263.429, 5380., 
  46., 47.714, 61307.092, 452.132, 478.127, 788.227, 6.739, 6.991, 1.02, "", 
  "", "", "", "", "", "", "", "", "", "", "", "", "", "", "", "", "", "", "", 
  "", 5778., "", "", "", 847., 92.59, 6.825442*^6, 594.561, 31.1, 8.514, 
  5.43, 13367.565, "", 266.591, 12.71, 26.9, 40.7, "", 2.9, 78.93, 0.744}, 
 {"LBN", "Asia", "Lebanon", "2021-03-15", 419953., 1505., 3152.286, 5422., 
  42., 47.571, 61527.59, 220.499, 461.843, 794.381, 6.153, 6.97, 1.01, "", 
  "", "", "", "", "", "", "", "", "", "", "", "", "", "", "", "", 104725., 
  81802., 22923., "", 5817., 1.53, 1.2, 0.34, 852., 92.59, 6.825442*^6, 
  594.561, 31.1, 8.514, 5.43, 13367.565, "", 266.591, 12.71, 26.9, 40.7, "", 
  2.9, 78.93, 0.744}, {"LBN", "Asia", "Lebanon", "2021-03-16", 423433., 
  3480., 3086.714, 5474., 52., 48.571, 62037.448, 509.857, 452.237, 801.999, 
  7.619, 7.116, 1.01, "", "", "", "", "", "", "", "", "", "", "", "", "", "", 
  "", "", "", 115164., 86098., 29066., 10439., 7170., 1.69, 1.26, 0.43, 
  1050., 92.59, 6.825442*^6, 594.561, 31.1, 8.514, 5.43, 13367.565, "", 
  266.591, 12.71, 26.9, 40.7, "", 2.9, 78.93, 0.744}, 
 {"LBN", "Asia", "Lebanon", "2021-03-17", 426977., 3544., 3081.429, 5536., 
  62., 50.857, 62556.681, 519.234, 451.462, 811.083, 9.084, 7.451, 1.01, "", 
  "", "", "", "", "", "", "", "", "", "", "", "", "", "", "", "", 120890., 
  88219., 32671., 5726., 4811., 1.77, 1.29, 0.48, 705., 92.59, 6.825442*^6, 
  594.561, 31.1, 8.514, 5.43, 13367.565, "", 266.591, 12.71, 26.9, 40.7, "", 
  2.9, 78.93, 0.744}, {"LBN", "Asia", "Lebanon", "2021-03-18", 430734., 
  3757., 3117.857, 5609., 73., 54.143, 63107.122, 550.441, 456.799, 821.778, 
  10.695, 7.933, 1., "", "", "", "", "", "", "", "", "", "", "", "", "", "", 
  "", "", "", 129487., 90974., 38513., 8597., 5360., 1.9, 1.33, 0.56, 785., 
  92.59, 6.825442*^6, 594.561, 31.1, 8.514, 5.43, 13367.565, "", 266.591, 
  12.71, 26.9, 40.7, "", 2.9, 78.93, 0.744}, {"LBN", "Asia", "Lebanon", 
  "2021-03-19", 434322., 3588., 3211.857, 5664., 55., 55.143, 63632.802, 
  525.68, 470.571, 829.836, 8.058, 8.079, 1., "", "", "", "", "", "", "", "", 
  "", "", "", "", "", "", "", "", "", 135277., 92573., 42704., 5790., 5627., 
  1.98, 1.36, 0.63, 824., 92.59, 6.825442*^6, 594.561, 31.1, 8.514, 5.43, 
  13367.565, "", 266.591, 12.71, 26.9, 40.7, "", 2.9, 78.93, 0.744}, 
 {"LBN", "Asia", "Lebanon", "2021-03-20", 436575., 2253., 3030.429, 5715., 
  51., 54.429, 63962.891, 330.089, 443.99, 837.308, 7.472, 7.974, 0.99, "", 
  "", "", "", "", "", "", "", "", "", "", "", "", "", "", "", "", 135349., 
  92597., 42752., 72., 5216., 1.98, 1.36, 0.63, 764., 92.59, 6.825442*^6, 
  594.561, 31.1, 8.514, 5.43, 13367.565, "", 266.591, 12.71, 26.9, 40.7, "", 
  2.9, 78.93, 0.744}, {"LBN", "Asia", "Lebanon", "2021-03-21", 439568., 
  2993., 3017.143, 5757., 42., 53.857, 64401.397, 438.506, 442.044, 843.462, 
  6.153, 7.891, 0.99, "", "", "", "", "", "", "", "", "", "", "", "", "", "", 
  "", "", "", 138420., 93801., 44619., 3071., 5234., 2.03, 1.37, 0.65, 767., 
  92.59, 6.825442*^6, 594.561, 31.1, 8.514, 5.43, 13367.565, "", 266.591, 
  12.71, 26.9, 40.7, "", 2.9, 78.93, 0.744}, {"LBN", "Asia", "Lebanon", 
  "2021-03-22", 441014., 1446., 3008.714, 5808., 51., 55.143, 64613.251, 
  211.854, 440.809, 850.934, 7.472, 8.079, 0.99, "", "", "", "", "", "", "", 
  "", "", "", "", "", "", "", "", "", "", 148119., 98022., 50097., 9699., 
  6199., 2.17, 1.44, 0.73, 908., 92.59, 6.825442*^6, 594.561, 31.1, 8.514, 
  5.43, 13367.565, "", 266.591, 12.71, 26.9, 40.7, "", 2.9, 78.93, 0.744}, 
 {"LBN", "Asia", "Lebanon", "2021-03-23", 444865., 3851., 3061.714, 5850., 
  42., 53.714, 65177.464, 564.213, 448.574, 857.087, 6.153, 7.87, 0.98, "", 
  "", "", "", "", "", "", "", "", "", "", "", "", "", "", "", "", 158018., 
  102363., 55655., 9899., 6122., 2.32, 1.5, 0.82, 897., 81.48, 6.825442*^6, 
  594.561, 31.1, 8.514, 5.43, 13367.565, "", 266.591, 12.71, 26.9, 40.7, "", 
  2.9, 78.93, 0.744}, {"LBN", "Asia", "Lebanon", "2021-03-24", 448721., 
  3856., 3106.286, 5903., 53., 52.429, 65742.409, 564.945, 455.104, 864.852, 
  7.765, 7.681, 0.98, "", "", "", "", "", "", "", "", "", "", "", "", "", "", 
  "", "", "", 166015., 105534., 60481., 7997., 6446., 2.43, 1.55, 0.89, 944., 
  81.48, 6.825442*^6, 594.561, 31.1, 8.514, 5.43, 13367.565, "", 266.591, 
  12.71, 26.9, 40.7, "", 2.9, 78.93, 0.744}, {"LBN", "Asia", "Lebanon", 
  "2021-03-25", 452281., 3560., 3078.143, 5964., 61., 50.714, 66263.987, 
  521.578, 450.981, 873.79, 8.937, 7.43, 0.97, "", "", "", "", "", "", "", 
  "", "", "", "", "", "", "", "", "", "", 174031., 108630., 65401., 8016., 
  6363., 2.55, 1.59, 0.96, 932., 81.48, 6.825442*^6, 594.561, 31.1, 8.514, 
  5.43, 13367.565, "", 266.591, 12.71, 26.9, 40.7, "", 2.9, 78.93, 0.744}, 
 {"LBN", "Asia", "Lebanon", "2021-03-26", 455381., 3100., 3008.429, 6013., 
  49., 49.857, 66718.17, 454.183, 440.767, 880.969, 7.179, 7.305, 0.96, "", 
  "", "", "", "", "", "", "", "", "", "", "", "", "", "", "", "", 180074., 
  111019., 69055., 6043., 6400., 2.64, 1.63, 1.01, 938., 81.48, 6.825442*^6, 
  594.561, 31.1, 8.514, 5.43, 13367.565, "", 266.591, 12.71, 26.9, 40.7, "", 
  2.9, 78.93, 0.744}, {"LBN", "Asia", "Lebanon", "2021-03-27", 458338., 
  2957., 3109., 6058., 45., 49., 67151.402, 433.232, 455.502, 887.562, 6.593, 
  7.179, 0.96, "", "", "", "", "", "", "", "", "", "", "", "", "", "", "", 
  "", "", 181127., 111517., 69610., 1053., 6540., 2.65, 1.63, 1.02, 958., 
  81.48, 6.825442*^6, 594.561, 31.1, 8.514, 5.43, 13367.565, "", 266.591, 
  12.71, 26.9, 40.7, "", 2.9, 78.93, 0.744}, {"LBN", "Asia", "Lebanon", 
  "2021-03-28", 461062., 2724., 3070.571, 6096., 38., 48.429, 67550.497, 
  399.095, 449.871, 893.129, 5.567, 7.095, 0.95, "", "", "", "", "", "", "", 
  "", "", "", "", "", "", "", "", "", "", 186712., 114730., 71982., 5585., 
  6899., 2.74, 1.68, 1.05, 1011., 81.48, 6.825442*^6, 594.561, 31.1, 8.514, 
  5.43, 13367.565, "", 266.591, 12.71, 26.9, 40.7, "", 2.9, 78.93, 0.744}, 
 {"LBN", "Asia", "Lebanon", "2021-03-29", 462339., 1277., 3046.429, 6136., 
  40., 46.857, 67737.591, 187.094, 446.334, 898.989, 5.86, 6.865, 0.94, "", 
  "", "", "", "", "", "", "", "", "", "", "", "", "", "", "", "", 193903., 
  118998., 74905., 7191., 6541., 2.84, 1.74, 1.1, 958., 81.48, 6.825442*^6, 
  594.561, 31.1, 8.514, 5.43, 13367.565, "", 266.591, 12.71, 26.9, 40.7, "", 
  2.9, 78.93, 0.744}, {"LBN", "Asia", "Lebanon", "2021-03-30", 465007., 
  2668., 2877.429, 6184., 48., 47.714, 68128.482, 390.89, 421.574, 906.022, 
  7.033, 6.991, 0.94, "", "", "", "", "", "", "", "", "", "", "", "", "", "", 
  "", "", "", 207647., 127913., 79734., 13744., 7090., 3.04, 1.87, 1.17, 
  1039., 81.48, 6.825442*^6, 594.561, 31.1, 8.514, 5.43, 13367.565, "", 
  266.591, 12.71, 26.9, 40.7, "", 2.9, 78.93, 0.744}, 
 {"LBN", "Asia", "Lebanon", "2021-03-31", 468400., 3393., 2811.286, 6234., 
  50., 47.286, 68625.592, 497.111, 411.883, 913.347, 7.326, 6.928, 0.93, "", 
  "", "", "", "", "", "", "", "", "", "", "", "", "", "", "", "", 216286., 
  133294., 82992., 8639., 7182., 3.17, 1.95, 1.22, 1052., 81.48, 6.825442*^6, 
  594.561, 31.1, 8.514, 5.43, 13367.565, "", 266.591, 12.71, 26.9, 40.7, "", 
  2.9, 78.93, 0.744}, {"LBN", "Asia", "Lebanon", "2021-04-01", 471962., 
  3562., 2811.571, 6286., 52., 46., 69147.463, 521.871, 411.925, 920.966, 
  7.619, 6.739, 0.93, "", "", "", "", "", "", "", "", "", "", "", "", "", "", 
  "", "", "", 222332., 136761., 85571., 6046., 6900., 3.26, 2., 1.25, 1011., 
  81.48, 6.825442*^6, 594.561, 31.1, 8.514, 5.43, 13367.565, "", 266.591, 
  12.71, 26.9, 40.7, "", 2.9, 78.93, 0.744}, {"LBN", "Asia", "Lebanon", 
  "2021-04-02", 474925., 2963., 2792., 6346., 60., 47.571, 69581.574, 
  434.111, 409.058, 929.757, 8.791, 6.97, 0.92, "", "", "", "", "", "", "", 
  "", "", "", "", "", "", "", "", "", "", 225708., 138558., 87150., 3376., 
  6519., 3.31, 2.03, 1.28, 955., 81.48, 6.825442*^6, 594.561, 31.1, 8.514, 
  5.43, 13367.565, "", 266.591, 12.71, 26.9, 40.7, "", 2.9, 78.93, 0.744}, 
 {"LBN", "Asia", "Lebanon", "2021-04-03", 477113., 2188., 2682.143, 6379., 
  33., 45.857, 69902.14, 320.565, 392.963, 934.591, 4.835, 6.719, 0.91, "", 
  "", "", "", "", "", "", "", "", "", "", "", "", "", "", "", "", 225842., 
  138610., 87232., 134., 6388., 3.31, 2.03, 1.28, 936., 81.48, 6.825442*^6, 
  594.561, 31.1, 8.514, 5.43, 13367.565, "", 266.591, 12.71, 26.9, 40.7, "", 
  2.9, 78.93, 0.744}, {"LBN", "Asia", "Lebanon", "2021-04-04", 479501., 
  2388., 2634.143, 6409., 30., 44.714, 70252.007, 349.867, 385.93, 938.987, 
  4.395, 6.551, 0.91, "", "", "", "", "", "", "", "", "", "", "", "", "", "", 
  "", "", "", 228050., 139855., 88195., 2208., 5905., 3.34, 2.05, 1.29, 865., 
  81.48, 6.825442*^6, 594.561, 31.1, 8.514, 5.43, 13367.565, "", 266.591, 
  12.71, 26.9, 40.7, "", 2.9, 78.93, 0.744}, {"LBN", "Asia", "Lebanon", 
  "2021-04-05", 480502., 1001., 2594.714, 6443., 34., 43.857, 70398.664, 
  146.657, 380.153, 943.968, 4.981, 6.426, 0.91, "", "", "", "", "", "", "", 
  "", "", "", "", "", "", "", "", "", "", 235303., 144264., 91039., 7253., 
  5914., 3.45, 2.11, 1.33, 866., 81.48, 6.825442*^6, 594.561, 31.1, 8.514, 
  5.43, 13367.565, "", 266.591, 12.71, 26.9, 40.7, "", 2.9, 78.93, 0.744}, 
 {"LBN", "Asia", "Lebanon", "2021-04-06", 482798., 2296., 2541.571, 6479., 
  36., 42.143, 70735.053, 336.388, 372.367, 949.243, 5.274, 6.174, 0.9, "", 
  "", "", "", "", "", "", "", "", "", "", "", "", "", "", "", "", 244772., 
  150660., 94112., 9469., 5304., 3.59, 2.21, 1.38, 777., 81.48, 6.825442*^6, 
  594.561, 31.1, 8.514, 5.43, 13367.565, "", 266.591, 12.71, 26.9, 40.7, "", 
  2.9, 78.93, 0.744}, {"LBN", "Asia", "Lebanon", "2021-04-07", 485918., 
  3120., 2502.571, 6512., 33., 39.714, 71192.166, 457.113, 366.653, 954.077, 
  4.835, 5.819, 0.9, "", "", "", "", "", "", "", "", "", "", "", "", "", "", 
  "", "", "", 259153., 161164., 97989., 14381., 6124., 3.8, 2.36, 1.44, 897., 
  81.48, 6.825442*^6, 594.561, 31.1, 8.514, 5.43, 13367.565, "", 266.591, 
  12.71, 26.9, 40.7, "", 2.9, 78.93, 0.744}, {"LBN", "Asia", "Lebanon", 
  "2021-04-08", 489428., 3510., 2495.143, 6549., 37., 37.571, 71706.418, 
  514.252, 365.565, 959.498, 5.421, 5.505, 0.9, "", "", "", "", "", "", "", 
  "", "", "", "", "", "", "", "", "", "", 268578., 167957., 100621., 9425., 
  6607., 3.93, 2.46, 1.47, 968., 81.48, 6.825442*^6, 594.561, 31.1, 8.514, 
  5.43, 13367.565, "", 266.591, 12.71, 26.9, 40.7, "", 2.9, 78.93, 0.744}, 
 {"LBN", "Asia", "Lebanon", "2021-04-09", 491928., 2500., 2429., 6592., 43., 
  35.143, 72072.695, 366.277, 355.874, 965.798, 6.3, 5.149, 0.89, "", "", "", 
  "", "", "", "", "", "", "", "", "", "", "", "", "", "", 272379., 170506., 
  101873., 3801., 6667., 3.99, 2.5, 1.49, 977., 81.48, 6.825442*^6, 594.561, 
  31.1, 8.514, 5.43, 13367.565, "", 266.591, 12.71, 26.9, 40.7, "", 2.9, 
  78.93, 0.744}, {"LBN", "Asia", "Lebanon", "2021-04-10", 494633., 2705., 
  2502.857, 6630., 38., 35.857, 72469.006, 396.311, 366.695, 971.366, 5.567, 
  5.253, 0.88, "", "", "", "", "", "", "", "", "", "", "", "", "", "", "", 
  "", "", 273587., 170571., 103016., 1208., 6821., 4.01, 2.5, 1.51, 999., 
  81.48, 6.825442*^6, 594.561, 31.1, 8.514, 5.43, 13367.565, "", 266.591, 
  12.71, 26.9, 40.7, "", 2.9, 78.93, 0.744}, {"LBN", "Asia", "Lebanon", 
  "2021-04-11", 496846., 2213., 2477.857, 6661., 31., 36., 72793.234, 
  324.228, 363.032, 975.907, 4.542, 5.274, 0.87, "", "", "", "", "", "", "", 
  "", "", "", "", "", "", "", "", "", "", "", "", "", "", 7390., "", "", "", 
  1083., 81.48, 6.825442*^6, 594.561, 31.1, 8.514, 5.43, 13367.565, "", 
  266.591, 12.71, 26.9, 40.7, "", 2.9, 78.93, 0.744}, 
 {"LBN", "Asia", "Lebanon", "2021-04-12", 497854., 1008., 2478.857, 6703., 
  42., 37.143, 72940.917, 147.683, 363.179, 982.061, 6.153, 5.442, 0.86, "", 
  "", "", "", "", "", "", "", "", "", "", "", "", "", "", "", "", 285966., 
  178155., 107811., "", 7238., 4.19, 2.61, 1.58, 1060., 81.48, 6.825442*^6, 
  594.561, 31.1, 8.514, 5.43, 13367.565, "", 266.591, 12.71, 26.9, 40.7, "", 
  2.9, 78.93, 0.744}, {"LBN", "Asia", "Lebanon", "2021-04-13", 499839., 
  1985., 2434.429, 6738., 35., 37., 73231.741, 290.824, 356.67, 987.189, 
  5.128, 5.421, 0.85, "", "", "", "", "", "", "", "", "", "", "", "", "", "", 
  "", "", "", 296165., 184109., 112056., 10199., 7342., 4.34, 2.7, 1.64, 
  1076., 81.48, 6.825442*^6, 594.561, 31.1, 8.514, 5.43, 13367.565, "", 
  266.591, 12.71, 26.9, 40.7, "", 2.9, 78.93, 0.744}, 
 {"LBN", "Asia", "Lebanon", "2021-04-14", 502299., 2460., 2340.143, 6778., 
  40., 38., 73592.157, 360.416, 342.856, 993.049, 5.86, 5.567, 0.84, "", "", 
  "", "", "", "", "", "", "", "", "", "", "", "", "", "", "", 296168., 
  184111., 112057., 3., 5288., 4.34, 2.7, 1.64, 775., 81.48, 6.825442*^6, 
  594.561, 31.1, 8.514, 5.43, 13367.565, "", 266.591, 12.71, 26.9, 40.7, "", 
  2.9, 78.93, 0.744}, {"LBN", "Asia", "Lebanon", "2021-04-15", 504800., 
  2501., 2196., 6809., 31., 37.143, 73958.58, 366.423, 321.737, 997.591, 
  4.542, 5.442, 0.83, "", "", "", "", "", "", "", "", "", "", "", "", "", "", 
  "", "", "", 320623., 198763., 121860., 24455., 7435., 4.7, 2.91, 1.79, 
  1089., 81.48, 6.825442*^6, 594.561, 31.1, 8.514, 5.43, 13367.565, "", 
  266.591, 12.71, 26.9, 40.7, "", 2.9, 78.93, 0.744}, 
 {"LBN", "Asia", "Lebanon", "2021-04-16", 506808., 2008., 2125.714, 6854., 
  45., 37.429, 74252.774, 294.193, 311.44, 1004.184, 6.593, 5.484, 0.83, "", 
  "", "", "", "", "", "", "", "", "", "", "", "", "", "", "", "", 322647., 
  199999., 122648., 2024., 7181., 4.73, 2.93, 1.8, 1052., 81.48, 6.825442*^6, 
  594.561, 31.1, 8.514, 5.43, 13367.565, "", 266.591, 12.71, 26.9, 40.7, "", 
  2.9, 78.93, 0.744}, {"LBN", "Asia", "Lebanon", "2021-04-17", 508503., 
  1695., 1981.429, 6886., 32., 36.571, 74501.109, 248.336, 290.3, 1008.872, 
  4.688, 5.358, 0.82, "", "", "", "", "", "", "", "", "", "", "", "", "", "", 
  "", "", "", 322768., 200111., 122657., 121., 7026., 4.73, 2.93, 1.8, 1029., 
  81.48, 6.825442*^6, 594.561, 31.1, 8.514, 5.43, 13367.565, "", 266.591, 
  12.71, 26.9, 40.7, "", 2.9, 78.93, 0.744}, {"LBN", "Asia", "Lebanon", 
  "2021-04-18", 510403., 1900., 1936.714, 6925., 39., 37.714, 74779.479, 
  278.37, 283.749, 1014.586, 5.714, 5.526, 0.81, "", "", "", "", "", "", "", 
  "", "", "", "", "", "", "", "", "", "", 329452., 204564., 124888., 6684., 
  7096., 4.83, 3., 1.83, 1040., 81.48, 6.825442*^6, 594.561, 31.1, 8.514, 
  5.43, 13367.565, "", 266.591, 12.71, 26.9, 40.7, "", 2.9, 78.93, 0.744}, 
 {"LBN", "Asia", "Lebanon", "2021-04-19", 511398., 995., 1934.857, 6959., 
  34., 36.571, 74925.258, 145.778, 283.477, 1019.568, 4.981, 5.358, 0.8, "", 
  "", "", "", "", "", "", "", "", "", "", "", "", "", "", "", "", 343286., 
  213168., 130118., 13834., 8189., 5.03, 3.12, 1.91, 1200., 81.48, 
  6.825442*^6, 594.561, 31.1, 8.514, 5.43, 13367.565, "", 266.591, 12.71, 
  26.9, 40.7, "", 2.9, 78.93, 0.744}, {"LBN", "Asia", "Lebanon", 
  "2021-04-20", 513006., 1608., 1881., 6995., 36., 36.714, 75160.847, 
  235.589, 275.587, 1024.842, 5.274, 5.379, 0.79, "", "", "", "", "", "", "", 
  "", "", "", "", "", "", "", "", "", "", 351792., 217778., 134014., 8506., 
  7947., 5.15, 3.19, 1.96, 1164., 81.48, 6.825442*^6, 594.561, 31.1, 8.514, 
  5.43, 13367.565, "", 266.591, 12.71, 26.9, 40.7, "", 2.9, 78.93, 0.744}, 
 {"LBN", "Asia", "Lebanon", "2021-04-21", 515088., 2082., 1827., 7027., 32., 
  35.571, 75465.882, 305.035, 267.675, 1029.53, 4.688, 5.212, 0.78, "", "", 
  "", "", "", "", "", "", "", "", "", "", "", "", "", "", "", "", "", "", "", 
  9973., "", "", "", 1461., 74.07, 6.825442*^6, 594.561, 31.1, 8.514, 5.43, 
  13367.565, "", 266.591, 12.71, 26.9, 40.7, "", 2.9, 78.93, 0.744}, 
 {"LBN", "Asia", "Lebanon", "2021-04-22", 516600., 1512., 1685.714, 7057., 
  30., 35.429, 75687.406, 221.524, 246.975, 1033.926, 4.395, 5.191, 0.77, "", 
  "", "", "", "", "", "", "", "", "", "", "", "", "", "", "", "", "", "", "", 
  "", 8506., "", "", "", 1246., 74.07, 6.825442*^6, 594.561, 31.1, 8.514, 
  5.43, 13367.565, "", 266.591, 12.71, 26.9, 40.7, "", 2.9, 78.93, 0.744}, 
 {"LBN", "Asia", "Lebanon", "2021-04-23", 518104., 1504., 1613.714, 7090., 
  33., 33.714, 75907.758, 220.352, 236.426, 1038.761, 4.835, 4.94, 0.77, "", 
  "", "", "", "", "", "", "", "", "", "", "", "", "", "", "", "", "", "", "", 
  "", 10243., "", "", "", 1501., 74.07, 6.825442*^6, 594.561, 31.1, 8.514, 
  5.43, 13367.565, "", 266.591, 12.71, 26.9, 40.7, "", 2.9, 78.93, 0.744}, 
 {"LBN", "Asia", "Lebanon", "2021-04-24", 519615., 1511., 1587.429, 7118., 
  28., 33.143, 76129.136, 221.378, 232.575, 1042.863, 4.102, 4.856, 0.76, "", 
  "", "", "", "", "", "", "", "", "", "", "", "", "", "", "", "", 408532., 
  267582., 140950., "", 12252., 5.99, 3.92, 2.07, 1795., 74.07, 6.825442*^6, 
  594.561, 31.1, 8.514, 5.43, 13367.565, "", 266.591, 12.71, 26.9, 40.7, "", 
  2.9, 78.93, 0.744}, {"LBN", "Asia", "Lebanon", "2021-04-25", 520939., 
  1324., 1505.143, 7142., 24., 31., 76323.116, 193.98, 220.519, 1046.379, 
  3.516, 4.542, 0.75, "", "", "", "", "", "", "", "", "", "", "", "", "", "", 
  "", "", "", 415562., 271335., 144227., 7030., 12301., 6.09, 3.98, 2.11, 
  1802., 74.07, 6.825442*^6, 594.561, 31.1, 8.514, 5.43, 13367.565, "", 
  266.591, 12.71, 26.9, 40.7, "", 2.9, 78.93, 0.744}, 
 {"LBN", "Asia", "Lebanon", "2021-04-26", 521581., 642., 1454.714, 7171., 
  29., 30.286, 76417.176, 94.06, 213.131, 1050.628, 4.249, 4.437, 0.74, "", 
  "", "", "", "", "", "", "", "", "", "", "", "", "", "", "", "", 421905., 
  274263., 147642., 6343., 11231., 6.18, 4.02, 2.16, 1645., 74.07, 
  6.825442*^6, 594.561, 31.1, 8.514, 5.43, 13367.565, "", 266.591, 12.71, 
  26.9, 40.7, "", 2.9, 78.93, 0.744}, {"LBN", "Asia", "Lebanon", 
  "2021-04-27", 522763., 1182., 1393.857, 7197., 26., 28.857, 76590.351, 
  173.176, 204.215, 1054.437, 3.809, 4.228, 0.73, "", "", "", "", "", "", "", 
  "", "", "", "", "", "", "", "", "", "", 438268., 282456., 155812., 16363., 
  12354., 6.42, 4.14, 2.28, 1810., 74.07, 6.825442*^6, 594.561, 31.1, 8.514, 
  5.43, 13367.565, "", 266.591, 12.71, 26.9, 40.7, "", 2.9, 78.93, 0.744}, 
 {"LBN", "Asia", "Lebanon", "2021-04-28", 524241., 1478., 1307.571, 7224., 
  27., 28.143, 76806.894, 216.543, 191.573, 1058.393, 3.956, 4.123, 0.72, "", 
  "", "", "", "", "", "", "", "", "", "", "", "", "", "", "", "", 455275., 
  290216., 165059., 17007., 12757., 6.67, 4.25, 2.42, 1869., 74.07, 
  6.825442*^6, 594.561, 31.1, 8.514, 5.43, 13367.565, "", 266.591, 12.71, 
  26.9, 40.7, "", 2.9, 78.93, 0.744}, {"LBN", "Asia", "Lebanon", 
  "2021-04-29", 525577., 1336., 1282.429, 7249., 25., 27.429, 77002.632, 
  195.738, 187.889, 1062.056, 3.663, 4.019, 0.72, "", "", "", "", "", "", "", 
  "", "", "", "", "", "", "", "", "", "", 461160., 293030., 168130., 5885., 
  11571., 6.76, 4.29, 2.46, 1695., 74.07, 6.825442*^6, 594.561, 31.1, 8.514, 
  5.43, 13367.565, "", 266.591, 12.71, 26.9, 40.7, "", 2.9, 78.93, 0.744}, 
 {"LBN", "Asia", "Lebanon", "2021-04-30", 526578., 1001., 1210.571, 7278., 
  29., 26.857, 77149.289, 146.657, 177.362, 1066.305, 4.249, 3.935, 0.71, "", 
  "", "", "", "", "", "", "", "", "", "", "", "", "", "", "", "", 461726., 
  293260., 168466., 566., 9626., 6.76, 4.3, 2.47, 1410., 74.07, 6.825442*^6, 
  594.561, 31.1, 8.514, 5.43, 13367.565, "", 266.591, 12.71, 26.9, 40.7, "", 
  2.9, 78.93, 0.744}, {"LBN", "Asia", "Lebanon", "2021-05-01", 527508., 930., 
  1127.571, 7302., 24., 26.286, 77285.544, 136.255, 165.201, 1069.821, 3.516, 
  3.851, 0.7, "", "", "", "", "", "", "", "", "", "", "", "", "", "", "", "", 
  "", 461758., 293277., 168481., 32., 7604., 6.77, 4.3, 2.47, 1114., 77.78, 
  6.825442*^6, 594.561, 31.1, 8.514, 5.43, 13367.565, "", 266.591, 12.71, 
  26.9, 40.7, "", 2.9, 78.93, 0.744}, {"LBN", "Asia", "Lebanon", 
  "2021-05-02", 528208., 700., 1038.429, 7324., 22., 26., 77388.102, 102.557, 
  152.141, 1073.044, 3.223, 3.809, 0.69, "", "", "", "", "", "", "", "", "", 
  "", "", "", "", "", "", "", "", 465909., 294945., 170964., 4151., 7192., 
  6.83, 4.32, 2.5, 1054., 77.78, 6.825442*^6, 594.561, 31.1, 8.514, 5.43, 
  13367.565, "", 266.591, 12.71, 26.9, 40.7, "", 2.9, 78.93, 0.744}, 
 {"LBN", "Asia", "Lebanon", "2021-05-03", 528457., 249., 982.286, 7345., 21., 
  24.857, 77424.583, 36.481, 143.915, 1076.121, 3.077, 3.642, 0.68, "", "", 
  "", "", "", "", "", "", "", "", "", "", "", "", "", "", "", 473740., 
  298835., 174905., 7831., 7405., 6.94, 4.38, 2.56, 1085., 77.78, 
  6.825442*^6, 594.561, 31.1, 8.514, 5.43, 13367.565, "", 266.591, 12.71, 
  26.9, 40.7, "", 2.9, 78.93, 0.744}, {"LBN", "Asia", "Lebanon", 
  "2021-05-04", 529205., 748., 920.286, 7368., 23., 24.429, 77534.173, 
  109.59, 134.832, 1079.491, 3.37, 3.579, 0.68, "", "", "", "", "", "", "", 
  "", "", "", "", "", "", "", "", "", "", 487974., 307573., 180401., 14234., 
  7101., 7.15, 4.51, 2.64, 1040., 74.07, 6.825442*^6, 594.561, 31.1, 8.514, 
  5.43, 13367.565, "", 266.591, 12.71, 26.9, 40.7, "", 2.9, 78.93, 0.744}, 
 {"LBN", "Asia", "Lebanon", "2021-05-05", 530217., 1012., 853.714, 7390., 
  22., 23.714, 77682.442, 148.269, 125.078, 1082.714, 3.223, 3.474, 0.68, "", 
  "", "", "", "", "", "", "", "", "", "", "", "", "", "", "", "", 500984., 
  317612., 183372., 13010., 6530., 7.34, 4.65, 2.69, 957., 70.37, 
  6.825442*^6, 594.561, 31.1, 8.514, 5.43, 13367.565, "", 266.591, 12.71, 
  26.9, 40.7, "", 2.9, 78.93, 0.744}, {"LBN", "Asia", "Lebanon", 
  "2021-05-06", 531234., 1017., 808.143, 7415., 25., 23.714, 77831.443, 
  149.001, 118.402, 1086.377, 3.663, 3.474, 0.68, "", "", "", "", "", "", "", 
  "", "", "", "", "", "", "", "", "", "", 509705., 325383., 184322., 8721., 
  6935., 7.47, 4.77, 2.7, 1016., 70.37, 6.825442*^6, 594.561, 31.1, 8.514, 
  5.43, 13367.565, "", 266.591, 12.71, 26.9, 40.7, "", 2.9, 78.93, 0.744}, 
 {"LBN", "Asia", "Lebanon", "2021-05-07", 531834., 600., 750.857, 7436., 21., 
  22.571, 77919.349, 87.906, 110.009, 1089.453, 3.077, 3.307, 0.67, "", "", 
  "", "", "", "", "", "", "", 4.069394*^6, 596.21, "", "", "", "", "", 
  "tests performed", "", "", "", "", 8128., "", "", "", 1191., 70.37, 
  6.825442*^6, 594.561, 31.1, 8.514, 5.43, 13367.565, "", 266.591, 12.71, 
  26.9, 40.7, "", 2.9, 78.93, 0.744}, {"LBN", "Asia", "Lebanon", 
  "2021-05-08", 532269., 435., 680.143, 7460., 24., 22.571, 77983.082, 
  63.732, 99.648, 1092.97, 3.516, 3.307, 0.67, "", "", "", "", "", "", "", 
  "", 28229., 4.097623*^6, 600.345, 4.136, "", "", "", "", "tests performed", 
  "", "", "", "", 9398., "", "", "", 1377., 70.37, 6.825442*^6, 594.561, 
  31.1, 8.514, 5.43, 13367.565, "", 266.591, 12.71, 26.9, 40.7, "", 2.9, 
  78.93, 0.744}, {"LBN", "Asia", "Lebanon", "2021-05-09", 532839., 570., 
  661.571, 7486., 26., 23.143, 78066.593, 83.511, 96.927, 1096.779, 3.809, 
  3.391, 0.67, "", "", "", "", "", "", "", "", "", "", "", "", "", "", "", 
  "", "tests performed", "", "", "", "", 10080., "", "", "", 1477., 70.37, 
  6.825442*^6, 594.561, 31.1, 8.514, 5.43, 13367.565, "", 266.591, 12.71, 
  26.9, 40.7, "", 2.9, 78.93, 0.744}, {"LBN", "Asia", "Lebanon", 
  "2021-05-10", 533141., 302., 669.143, 7507., 21., 23.143, 78110.839, 
  44.246, 98.037, 1099.856, 3.077, 3.391, 0.66, "", "", "", "", "", "", "", 
  "", "", 4.119202*^6, 603.507, "", "", "", "", "", "tests performed", "", 
  "", "", "", 10235., "", "", "", 1500., 70.37, 6.825442*^6, 594.561, 31.1, 
  8.514, 5.43, 13367.565, "", 266.591, 12.71, 26.9, 40.7, "", 2.9, 78.93, 
  0.744}, {"LBN", "Asia", "Lebanon", "2021-05-11", 533685., 544., 640., 
  7527., 20., 22.714, 78190.541, 79.702, 93.767, 1102.786, 2.93, 3.328, 0.66, 
  "", "", "", "", "", "", "", "", 16889., 4.136091*^6, 605.981, 2.474, "", 
  "", "", "", "tests performed", "", "", "", "", 9476., "", "", "", 1388., 
  "", 6.825442*^6, 594.561, 31.1, 8.514, 5.43, 13367.565, "", 266.591, 12.71, 
  26.9, 40.7, "", 2.9, 78.93, 0.744}, {"LBN", "Asia", "Lebanon", 
  "2021-05-12", 534388., 703., 595.857, 7549., 22., 22.714, 78293.538, 
  102.997, 87.299, 1106.009, 3.223, 3.328, 0.66, "", "", "", "", "", "", "", 
  "", 15294., 4.151385*^6, 608.222, 2.241, "", "", "", "", "tests performed", 
  "", "", "", "", 8892., "", "", "", 1303., "", 6.825442*^6, 594.561, 31.1, 
  8.514, 5.43, 13367.565, "", 266.591, 12.71, 26.9, 40.7, "", 2.9, 78.93, 
  0.744}, {"LBN", "Asia", "Lebanon", "2021-05-13", 534968., 580., 533.429, 
  7569., 20., 22., 78378.514, 84.976, 78.153, 1108.939, 2.93, 3.223, 0.66, 
  "", "", "", "", "", "", "", "", 11872., 4.163257*^6, 609.962, 1.739, "", 
  "", "", "", "tests performed", "", "", "", "", 8920., "", "", "", 1307., 
  "", 6.825442*^6, 594.561, 31.1, 8.514, 5.43, 13367.565, "", 266.591, 12.71, 
  26.9, 40.7, "", 2.9, 78.93, 0.744}, {"LBN", "Asia", "Lebanon", 
  "2021-05-14", 534968., 0., 447.714, 7569., 0., 19., 78378.514, 0., 65.595, 
  1108.939, 0., 2.784, 0.66, "", "", "", "", "", "", "", "", "", "", "", "", 
  14390., 2.108, "", "", "tests performed", 581068., 377044., 204024., "", 
  8920., 8.51, 5.52, 2.99, 1307., "", 6.825442*^6, 594.561, 31.1, 8.514, 
  5.43, 13367.565, "", 266.591, 12.71, 26.9, 40.7, "", 2.9, 78.93, 0.744}, 
 {"LBN", "Asia", "Lebanon", "2021-05-15", 535446., 478., 453.857, 7602., 33., 
  20.286, 78448.546, 70.032, 66.495, 1113.774, 4.835, 2.972, 0.67, "", "", 
  "", "", "", "", "", "", "", "", "", "", 11339., 1.661, "", "", 
  "tests performed", 581518., 377487., 204031., 450., 7710., 8.52, 5.53, 
  2.99, 1130., "", 6.825442*^6, 594.561, 31.1, 8.514, 5.43, 13367.565, "", 
  266.591, 12.71, 26.9, 40.7, "", 2.9, 78.93, 0.744}, 
 {"LBN", "Asia", "Lebanon", "2021-05-16", 535753., 307., 416.286, 7620., 18., 
  19.143, 78493.525, 44.979, 60.99, 1116.411, 2.637, 2.805, 0.68, "", "", "", 
  "", "", "", "", "", "", 4.183866*^6, 612.981, "", 10779., 1.579, "", "", 
  "tests performed", 586734., 382219., 204515., 5216., 7181., 8.6, 5.6, 3., 
  1052., "", 6.825442*^6, 594.561, 31.1, 8.514, 5.43, 13367.565, "", 266.591, 
  12.71, 26.9, 40.7, "", 2.9, 78.93, 0.744}, {"LBN", "Asia", "Lebanon", 
  "2021-05-17", 535954., 201., 401.857, 7631., 11., 17.714, 78522.973, 
  29.449, 58.876, 1118.023, 1.612, 2.595, 0.69, "", "", "", "", "", "", "", 
  "", 22450., 4.206316*^6, 616.27, 3.289, 12445., 1.823, "", "", 
  "tests performed", 606994., 399742., 207252., 20260., 8801., 8.89, 5.86, 
  3.04, 1289., "", 6.825442*^6, 594.561, 31.1, 8.514, 5.43, 13367.565, "", 
  266.591, 12.71, 26.9, 40.7, "", 2.9, 78.93, 0.744}, 
 {"LBN", "Asia", "Lebanon", "2021-05-18", 536554., 600., 409.857, 7641., 10., 
  16.286, 78610.88, 87.906, 60.048, 1119.488, 1.465, 2.386, 0.7, "", "", "", 
  "", "", "", "", "", 18066., 4.224382*^6, 618.917, 2.647, 12613., 1.848, "", 
  "", "tests performed", 618414., 410328., 208086., 11420., 9158., 9.06, 
  6.01, 3.05, 1342., "", 6.825442*^6, 594.561, 31.1, 8.514, 5.43, 13367.565, 
  "", 266.591, 12.71, 26.9, 40.7, "", 2.9, 78.93, 0.744}, 
 {"LBN", "Asia", "Lebanon", "2021-05-19", 537043., 489., 379.286, 7651., 10., 
  14.571, 78682.523, 71.644, 55.569, 1120.953, 1.465, 2.135, 0.7, "", "", "", 
  "", "", "", "", "", 17274., 4.241656*^6, 621.448, 2.531, 12896., 1.889, "", 
  "", "tests performed", 631679., 421523., 210156., 13265., 9779., 9.25, 
  6.18, 3.08, 1433., "", 6.825442*^6, 594.561, 31.1, 8.514, 5.43, 13367.565, 
  "", 266.591, 12.71, 26.9, 40.7, "", 2.9, 78.93, 0.744}, 
 {"LBN", "Asia", "Lebanon", "2021-05-20", 537437., 394., 352.714, 7658., 7., 
  12.714, 78740.249, 57.725, 51.676, 1121.979, 1.026, 1.863, 0.7, "", "", "", 
  "", "", "", "", "", "", "", "", "", 13601., 1.993, "", "", 
  "tests performed", 651850., 436484., 215366., 20171., 11386., 9.55, 6.39, 
  3.16, 1668., "", 6.825442*^6, 594.561, 31.1, 8.514, 5.43, 13367.565, "", 
  266.591, 12.71, 26.9, 40.7, "", 2.9, 78.93, 0.744}, 
 {"LBN", "Asia", "Lebanon", "2021-05-21", 537887., 450., 417., 7664., 6., 
  13.571, 78806.178, 65.93, 61.095, 1122.858, 0.879, 1.988, 0.7, "", "", "", 
  "", "", "", "", "", "", 4.275276*^6, 626.374, "", 15021., 2.201, "", "", 
  "tests performed", 661049., 443737., 217312., 9199., 11426., 9.69, 6.5, 
  3.18, 1674., "", 6.825442*^6, 594.561, 31.1, 8.514, 5.43, 13367.565, "", 
  266.591, 12.71, 26.9, 40.7, "", 2.9, 78.93, 0.744}, 
 {"LBN", "Asia", "Lebanon", "2021-05-22", 538218., 331., 396., 7670., 6., 
  9.714, 78854.673, 48.495, 58.018, 1123.737, 0.879, 1.423, 0.7, "", "", "", 
  "", "", "", "", "", 16138., 4.291414*^6, 628.738, 2.364, 16345., 2.395, "", 
  "", "tests performed", 661609., 444282., 217327., 560., 11442., 9.69, 6.51, 
  3.18, 1676., "", 6.825442*^6, 594.561, 31.1, 8.514, 5.43, 13367.565, "", 
  266.591, 12.71, 26.9, 40.7, "", 2.9, 78.93, 0.744}, 
 {"LBN", "Asia", "Lebanon", "2021-05-23", 538518., 300., 395., 7677., 7., 
  8.143, 78898.627, 43.953, 57.872, 1124.762, 1.026, 1.193, 0.69, "", "", "", 
  "", "", "", "", "", "", "", "", "", 16904., 2.477, "", "", 
  "tests performed", 664814., 446633., 218181., 3205., 11154., 9.74, 6.54, 
  3.2, 1634., "", 6.825442*^6, 594.561, 31.1, 8.514, 5.43, 13367.565, "", 
  266.591, 12.71, 26.9, 40.7, "", 2.9, 78.93, 0.744}, 
 {"LBN", "Asia", "Lebanon", "2021-05-24", 538668., 150., 387.714, 7684., 7., 
  7.571, 78920.603, 21.977, 56.804, 1125.788, 1.026, 1.109, 0.69, "", "", "", 
  "", "", "", "", "", "", 4.312975*^6, 631.897, "", 15237., 2.232, "", "", 
  "tests performed", 678178., 455766., 222412., 13364., 10169., 9.94, 6.68, 
  3.26, 1490., "", 6.825442*^6, 594.561, 31.1, 8.514, 5.43, 13367.565, "", 
  266.591, 12.71, 26.9, 40.7, "", 2.9, 78.93, 0.744}, 
 {"LBN", "Asia", "Lebanon", "2021-05-25", 538991., 323., 348.143, 7690., 6., 
  7., 78967.926, 47.323, 51.007, 1126.667, 0.879, 1.026, 0.69, "", "", "", 
  "", "", "", "", "", 16100., 4.329075*^6, 634.256, 2.359, 14956., 2.191, "", 
  "", "tests performed", 682096., 458915., 223181., 3918., 9097., 9.99, 6.72, 
  3.27, 1333., "", 6.825442*^6, 594.561, 31.1, 8.514, 5.43, 13367.565, "", 
  266.591, 12.71, 26.9, 40.7, "", 2.9, 78.93, 0.744}, 
 {"LBN", "Asia", "Lebanon", "2021-05-26", 539271., 280., 318.286, 7697., 7., 
  6.571, 79008.949, 41.023, 46.632, 1127.693, 1.026, 0.963, 0.69, "", "", "", 
  "", "", "", "", "", 13531., 4.342606*^6, 636.238, 1.982, 14421., 2.113, "", 
  "", "tests performed", 715286., 479863., 235423., 33190., 11944., 10.48, 
  7.03, 3.45, 1750., "", 6.825442*^6, 594.561, 31.1, 8.514, 5.43, 13367.565, 
  "", 266.591, 12.71, 26.9, 40.7, "", 2.9, 78.93, 0.744}, 
 {"LBN", "Asia", "Lebanon", "2021-05-27", 539590., 319., 307.571, 7705., 8., 
  6.714, 79055.686, 46.737, 45.062, 1128.865, 1.172, 0.984, 0.69, "", "", "", 
  "", "", "", "", "", 13901., 4.356507*^6, 638.275, 2.037, 14006., 2.052, "", 
  "", "tests performed", 725333., 486638., 238695., 10047., 10498., 10.63, 
  7.13, 3.5, 1538., "", 6.825442*^6, 594.561, 31.1, 8.514, 5.43, 13367.565, 
  "", 266.591, 12.71, 26.9, 40.7, "", 2.9, 78.93, 0.744}, 
 {"LBN", "Asia", "Lebanon", "2021-05-28", 539888., 298., 285.857, 7711., 6., 
  6.714, 79099.346, 43.66, 41.881, 1129.744, 0.879, 0.984, 0.69, "", "", "", 
  "", "", "", "", "", 17483., 4.37399*^6, 640.836, 2.561, 14102., 2.066, "", 
  "", "tests performed", 737328., 496596., 240732., 11995., 10897., 10.8, 
  7.28, 3.53, 1597., "", 6.825442*^6, 594.561, 31.1, 8.514, 5.43, 13367.565, 
  "", 266.591, 12.71, 26.9, 40.7, "", 2.9, 78.93, 0.744}, 
 {"LBN", "Asia", "Lebanon", "2021-05-29", 540132., 244., 273.429, 7718., 7., 
  6.857, 79135.095, 35.749, 40.06, 1130.769, 1.026, 1.005, 0.68, "", "", "", 
  "", "", "", "", "", "", "", "", "", 13097., 1.919, "", "", 
  "tests performed", 742365., 501061., 241304., 5037., 11537., 10.88, 7.34, 
  3.54, 1690., "", 6.825442*^6, 594.561, 31.1, 8.514, 5.43, 13367.565, "", 
  266.591, 12.71, 26.9, 40.7, "", 2.9, 78.93, 0.744}, 
 {"LBN", "Asia", "Lebanon", "2021-05-30", 540277., 145., 251.286, 7723., 5., 
  6.571, 79156.339, 21.244, 36.816, 1131.502, 0.733, 0.963, 0.68, "", "", "", 
  "", "", "", "", "", "", 4.3922*^6, 643.504, "", 12858., 1.884, "", "", 
  "tests performed", 752172., 507853., 244319., 9807., 12480., 11.02, 7.44, 
  3.58, 1828., "", 6.825442*^6, 594.561, 31.1, 8.514, 5.43, 13367.565, "", 
  266.591, 12.71, 26.9, 40.7, "", 2.9, 78.93, 0.744}, 
 {"LBN", "Asia", "Lebanon", "2021-05-31", 540388., 111., 245.714, 7729., 6., 
  6.429, 79172.602, 16.263, 36., 1132.381, 0.879, 0.942, 0.68, "", "", "", 
  "", "", "", "", "", "", "", "", "", 14005., 2.052, "", "", 
  "tests performed", 774435., 521645., 252790., 22263., 13751., 11.35, 7.64, 
  3.7, 2015., "", 6.825442*^6, 594.561, 31.1, 8.514, 5.43, 13367.565, "", 
  266.591, 12.71, 26.9, 40.7, "", 2.9, 78.93, 0.744}, 
 {"LBN", "Asia", "Lebanon", "2021-06-01", 540630., 242., 234.143, 7735., 6., 
  6.429, 79208.057, 35.456, 34.304, 1133.26, 0.879, 0.942, 0.68, "", "", "", 
  "", "", "", "", "", "", 4.429826*^6, 649.017, "", 14393., 2.109, "", "", 
  "tests performed", 800140., 535694., 264446., 25705., 16863., 11.72, 7.85, 
  3.87, 2471., "", 6.825442*^6, 594.561, 31.1, 8.514, 5.43, 13367.565, "", 
  266.591, 12.71, 26.9, 40.7, "", 2.9, 78.93, 0.744}, 
 {"LBN", "Asia", "Lebanon", "2021-06-02", 540844., 214., 224.714, 7740., 5., 
  6.143, 79239.41, 31.353, 32.923, 1133.992, 0.733, 0.9, 0.68, "", "", "", 
  "", "", "", "", "", "", "", "", "", 14620., 2.142, "", "", 
  "tests performed", 819518., 546388., 273130., 19378., 14890., 12.01, 8.01, 
  4., 2182., "", 6.825442*^6, 594.561, 31.1, 8.514, 5.43, 13367.565, "", 
  266.591, 12.71, 26.9, 40.7, "", 2.9, 78.93, 0.744}, 
 {"LBN", "Asia", "Lebanon", "2021-06-03", 541009., 165., 202.714, 7747., 7., 
  6., 79263.585, 24.174, 29.7, 1135.018, 1.026, 0.879, 0.68, "", "", "", "", 
  "", "", "", "", "", "", "", "", 14795., 2.168, "", "", "tests performed", 
  848020., 563270., 284750., 28502., 17527., 12.42, 8.25, 4.17, 2568., "", 
  6.825442*^6, 594.561, 31.1, 8.514, 5.43, 13367.565, "", 266.591, 12.71, 
  26.9, 40.7, "", 2.9, 78.93, 0.744}, {"LBN", "Asia", "Lebanon", 
  "2021-06-04", 541232., 223., 192., 7752., 5., 5.857, 79296.257, 32.672, 
  28.13, 1135.751, 0.733, 0.858, 0.69, "", "", "", "", "", "", "", "", "", 
  "", "", "", 14457., 2.118, "", "", "tests performed", 849471., 564476., 
  284995., 1451., 16020., 12.45, 8.27, 4.18, 2347., "", 6.825442*^6, 594.561, 
  31.1, 8.514, 5.43, 13367.565, "", 266.591, 12.71, 26.9, 40.7, "", 2.9, 
  78.93, 0.744}, {"LBN", "Asia", "Lebanon", "2021-06-05", 541423., 191., 
  184.429, 7758., 6., 5.714, 79324.24, 27.984, 27.021, 1136.63, 0.879, 0.837, 
  0.69, "", "", "", "", "", "", "", "", "", 4.490314*^6, 657.879, "", 15317., 
  2.244, "", "", "tests performed", 852090., 566738., 285352., 2619., 15675., 
  12.48, 8.3, 4.18, 2297., "", 6.825442*^6, 594.561, 31.1, 8.514, 5.43, 
  13367.565, "", 266.591, 12.71, 26.9, 40.7, "", 2.9, 78.93, 0.744}, 
 {"LBN", "Asia", "Lebanon", "2021-06-06", 541557., 134., 182.857, 7763., 5., 
  5.714, 79343.873, 19.632, 26.791, 1137.362, 0.733, 0.837, 0.69, "", "", "", 
  "", "", "", "", "", "", "", "", "", 15670., 2.296, "", "", 
  "tests performed", 863134., 574301., 288833., 11044., 15852., 12.65, 8.41, 
  4.23, 2322., "", 6.825442*^6, 594.561, 31.1, 8.514, 5.43, 13367.565, "", 
  266.591, 12.71, 26.9, 40.7, "", 2.9, 78.93, 0.744}, 
 {"LBN", "Asia", "Lebanon", "2021-06-07", 541628., 71., 177.143, 7769., 6., 
  5.714, 79354.275, 10.402, 25.953, 1138.241, 0.879, 0.837, "", "", "", "", 
  "", "", "", "", "", "", 4.513473*^6, 661.272, "", 14637., 2.144, "", "", 
  "tests performed", 886996., 589810., 297186., 23862., 16080., 13., 8.64, 
  4.35, 2356., "", 6.825442*^6, 594.561, 31.1, 8.514, 5.43, 13367.565, "", 
  266.591, 12.71, 26.9, 40.7, "", 2.9, 78.93, 0.744}, 
 {"LSO", "Africa", "Lesotho", "2020-05-13", 1., 1., "", "", "", "", 0.467, 
  0.467, "", "", "", "", "", "", "", "", "", "", "", "", "", "", "", "", "", 
  "", "", "", "", "", "", "", "", "", "", "", "", "", "", 62.04, 2.142252*^6, 
  73.562, 22.2, 4.506, 2.647, 2851.153, 59.6, 405.126, 3.94, 0.4, 53.9, 
  2.117, "", 54.33, 0.527}, {"LSO", "Africa", "Lesotho", "2020-05-14", 1., 
  0., "", "", "", "", 0.467, 0., "", "", "", "", "", "", "", "", "", "", "", 
  "", "", "", "", "", "", "", "", "", "", "", "", "", "", "", "", "", "", "", 
  "", 62.04, 2.142252*^6, 73.562, 22.2, 4.506, 2.647, 2851.153, 59.6, 
  405.126, 3.94, 0.4, 53.9, 2.117, "", 54.33, 0.527}, 
 {"LSO", "Africa", "Lesotho", "2020-05-15", 1., 0., "", "", "", "", 0.467, 
  0., "", "", "", "", "", "", "", "", "", "", "", "", "", "", "", "", "", "", 
  "", "", "", "", "", "", "", "", "", "", "", "", "", 62.04, 2.142252*^6, 
  73.562, 22.2, 4.506, 2.647, 2851.153, 59.6, 405.126, 3.94, 0.4, 53.9, 
  2.117, "", 54.33, 0.527}, {"LSO", "Africa", "Lesotho", "2020-05-16", 1., 
  0., "", "", "", "", 0.467, 0., "", "", "", "", "", "", "", "", "", "", "", 
  "", "", "", "", "", "", "", "", "", "", "", "", "", "", "", "", "", "", "", 
  "", 62.04, 2.142252*^6, 73.562, 22.2, 4.506, 2.647, 2851.153, 59.6, 
  405.126, 3.94, 0.4, 53.9, 2.117, "", 54.33, 0.527}, 
 {"LSO", "Africa", "Lesotho", "2020-05-17", 1., 0., "", "", "", "", 0.467, 
  0., "", "", "", "", "", "", "", "", "", "", "", "", "", "", "", "", "", "", 
  "", "", "", "", "", "", "", "", "", "", "", "", "", 62.04, 2.142252*^6, 
  73.562, 22.2, 4.506, 2.647, 2851.153, 59.6, 405.126, 3.94, 0.4, 53.9, 
  2.117, "", 54.33, 0.527}, {"LSO", "Africa", "Lesotho", "2020-05-18", 1., 
  0., 0.143, "", "", 0., 0.467, 0., 0.067, "", "", 0., "", "", "", "", "", 
  "", "", "", "", "", "", "", "", "", "", "", "", "", "", "", "", "", "", "", 
  "", "", "", 62.04, 2.142252*^6, 73.562, 22.2, 4.506, 2.647, 2851.153, 59.6, 
  405.126, 3.94, 0.4, 53.9, 2.117, "", 54.33, 0.527}, 
 {"LSO", "Africa", "Lesotho", "2020-05-19", 1., 0., 0.143, "", "", 0., 0.467, 
  0., 0.067, "", "", 0., "", "", "", "", "", "", "", "", "", "", "", "", "", 
  "", "", "", "", "", "", "", "", "", "", "", "", "", "", 62.04, 2.142252*^6, 
  73.562, 22.2, 4.506, 2.647, 2851.153, 59.6, 405.126, 3.94, 0.4, 53.9, 
  2.117, "", 54.33, 0.527}, {"LSO", "Africa", "Lesotho", "2020-05-20", 1., 
  0., 0., "", "", 0., 0.467, 0., 0., "", "", 0., "", "", "", "", "", "", "", 
  "", "", "", "", "", "", "", "", "", "", "", "", "", "", "", "", "", "", "", 
  "", 62.04, 2.142252*^6, 73.562, 22.2, 4.506, 2.647, 2851.153, 59.6, 
  405.126, 3.94, 0.4, 53.9, 2.117, "", 54.33, 0.527}, 
 {"LSO", "Africa", "Lesotho", "2020-05-21", 1., 0., 0., "", "", 0., 0.467, 
  0., 0., "", "", 0., "", "", "", "", "", "", "", "", "", "", "", "", "", "", 
  "", "", "", "", "", "", "", "", "", "", "", "", "", 62.04, 2.142252*^6, 
  73.562, 22.2, 4.506, 2.647, 2851.153, 59.6, 405.126, 3.94, 0.4, 53.9, 
  2.117, "", 54.33, 0.527}, {"LSO", "Africa", "Lesotho", "2020-05-22", 2., 
  1., 0.143, "", "", 0., 0.934, 0.467, 0.067, "", "", 0., "", "", "", "", "", 
  "", "", "", "", "", "", "", "", "", "", "", "", "", "", "", "", "", "", "", 
  "", "", "", 62.04, 2.142252*^6, 73.562, 22.2, 4.506, 2.647, 2851.153, 59.6, 
  405.126, 3.94, 0.4, 53.9, 2.117, "", 54.33, 0.527}, 
 {"LSO", "Africa", "Lesotho", "2020-05-23", 2., 0., 0.143, "", "", 0., 0.934, 
  0., 0.067, "", "", 0., "", "", "", "", "", "", "", "", "", "", "", "", "", 
  "", "", "", "", "", "", "", "", "", "", "", "", "", "", 62.04, 2.142252*^6, 
  73.562, 22.2, 4.506, 2.647, 2851.153, 59.6, 405.126, 3.94, 0.4, 53.9, 
  2.117, "", 54.33, 0.527}, {"LSO", "Africa", "Lesotho", "2020-05-24", 2., 
  0., 0.143, "", "", 0., 0.934, 0., 0.067, "", "", 0., "", "", "", "", "", 
  "", "", "", "", "", "", "", "", "", "", "", "", "", "", "", "", "", "", "", 
  "", "", "", 62.04, 2.142252*^6, 73.562, 22.2, 4.506, 2.647, 2851.153, 59.6, 
  405.126, 3.94, 0.4, 53.9, 2.117, "", 54.33, 0.527}, 
 {"LSO", "Africa", "Lesotho", "2020-05-25", 2., 0., 0.143, "", "", 0., 0.934, 
  0., 0.067, "", "", 0., "", "", "", "", "", "", "", "", "", "", "", "", "", 
  "", "", "", "", "", "", "", "", "", "", "", "", "", "", 62.04, 2.142252*^6, 
  73.562, 22.2, 4.506, 2.647, 2851.153, 59.6, 405.126, 3.94, 0.4, 53.9, 
  2.117, "", 54.33, 0.527}, {"LSO", "Africa", "Lesotho", "2020-05-26", 2., 
  0., 0.143, "", "", 0., 0.934, 0., 0.067, "", "", 0., "", "", "", "", "", 
  "", "", "", "", "", "", "", "", "", "", "", "", "", "", "", "", "", "", "", 
  "", "", "", 62.04, 2.142252*^6, 73.562, 22.2, 4.506, 2.647, 2851.153, 59.6, 
  405.126, 3.94, 0.4, 53.9, 2.117, "", 54.33, 0.527}, 
 {"LSO", "Africa", "Lesotho", "2020-05-27", 2., 0., 0.143, "", "", 0., 0.934, 
  0., 0.067, "", "", 0., "", "", "", "", "", "", "", "", "", "", "", "", "", 
  "", "", "", "", "", "", "", "", "", "", "", "", "", "", 62.04, 2.142252*^6, 
  73.562, 22.2, 4.506, 2.647, 2851.153, 59.6, 405.126, 3.94, 0.4, 53.9, 
  2.117, "", 54.33, 0.527}, {"LSO", "Africa", "Lesotho", "2020-05-28", 2., 
  0., 0.143, "", "", 0., 0.934, 0., 0.067, "", "", 0., "", "", "", "", "", 
  "", "", "", "", "", "", "", "", "", "", "", "", "", "", "", "", "", "", "", 
  "", "", "", 62.04, 2.142252*^6, 73.562, 22.2, 4.506, 2.647, 2851.153, 59.6, 
  405.126, 3.94, 0.4, 53.9, 2.117, "", 54.33, 0.527}, 
 {"LSO", "Africa", "Lesotho", "2020-05-29", 2., 0., 0., "", "", 0., 0.934, 
  0., 0., "", "", 0., "", "", "", "", "", "", "", "", "", "", "", "", "", "", 
  "", "", "", "", "", "", "", "", "", "", "", "", "", 62.04, 2.142252*^6, 
  73.562, 22.2, 4.506, 2.647, 2851.153, 59.6, 405.126, 3.94, 0.4, 53.9, 
  2.117, "", 54.33, 0.527}, {"LSO", "Africa", "Lesotho", "2020-05-30", 2., 
  0., 0., "", "", 0., 0.934, 0., 0., "", "", 0., "", "", "", "", "", "", "", 
  "", "", "", "", "", "", "", "", "", "", "", "", "", "", "", "", "", "", "", 
  "", 62.04, 2.142252*^6, 73.562, 22.2, 4.506, 2.647, 2851.153, 59.6, 
  405.126, 3.94, 0.4, 53.9, 2.117, "", 54.33, 0.527}, 
 {"LSO", "Africa", "Lesotho", "2020-05-31", 2., 0., 0., "", "", 0., 0.934, 
  0., 0., "", "", 0., "", "", "", "", "", "", "", "", "", "", "", "", "", "", 
  "", "", "", "", "", "", "", "", "", "", "", "", "", 62.04, 2.142252*^6, 
  73.562, 22.2, 4.506, 2.647, 2851.153, 59.6, 405.126, 3.94, 0.4, 53.9, 
  2.117, "", 54.33, 0.527}, {"LSO", "Africa", "Lesotho", "2020-06-01", 2., 
  0., 0., "", "", 0., 0.934, 0., 0., "", "", 0., "", "", "", "", "", "", "", 
  "", "", "", "", "", "", "", "", "", "", "", "", "", "", "", "", "", "", "", 
  "", 62.04, 2.142252*^6, 73.562, 22.2, 4.506, 2.647, 2851.153, 59.6, 
  405.126, 3.94, 0.4, 53.9, 2.117, "", 54.33, 0.527}, 
 {"LSO", "Africa", "Lesotho", "2020-06-02", 2., 0., 0., "", "", 0., 0.934, 
  0., 0., "", "", 0., "", "", "", "", "", "", "", "", "", "", "", "", "", "", 
  "", "", "", "", "", "", "", "", "", "", "", "", "", 62.04, 2.142252*^6, 
  73.562, 22.2, 4.506, 2.647, 2851.153, 59.6, 405.126, 3.94, 0.4, 53.9, 
  2.117, "", 54.33, 0.527}, {"LSO", "Africa", "Lesotho", "2020-06-03", 4., 
  2., 0.286, "", "", 0., 1.867, 0.934, 0.133, "", "", 0., "", "", "", "", "", 
  "", "", "", "", "", "", "", "", "", "", "", "", "", "", "", "", "", "", "", 
  "", "", "", 62.04, 2.142252*^6, 73.562, 22.2, 4.506, 2.647, 2851.153, 59.6, 
  405.126, 3.94, 0.4, 53.9, 2.117, "", 54.33, 0.527}, 
 {"LSO", "Africa", "Lesotho", "2020-06-04", 4., 0., 0.286, "", "", 0., 1.867, 
  0., 0.133, "", "", 0., "", "", "", "", "", "", "", "", "", "", "", "", "", 
  "", "", "", "", "", "", "", "", "", "", "", "", "", "", 62.04, 2.142252*^6, 
  73.562, 22.2, 4.506, 2.647, 2851.153, 59.6, 405.126, 3.94, 0.4, 53.9, 
  2.117, "", 54.33, 0.527}, {"LSO", "Africa", "Lesotho", "2020-06-05", 4., 
  0., 0.286, "", "", 0., 1.867, 0., 0.133, "", "", 0., "", "", "", "", "", 
  "", "", "", "", "", "", "", "", "", "", "", "", "", "", "", "", "", "", "", 
  "", "", "", 62.04, 2.142252*^6, 73.562, 22.2, 4.506, 2.647, 2851.153, 59.6, 
  405.126, 3.94, 0.4, 53.9, 2.117, "", 54.33, 0.527}, 
 {"LSO", "Africa", "Lesotho", "2020-06-06", 4., 0., 0.286, "", "", 0., 1.867, 
  0., 0.133, "", "", 0., "", "", "", "", "", "", "", "", "", "", "", "", "", 
  "", "", "", "", "", "", "", "", "", "", "", "", "", "", 62.04, 2.142252*^6, 
  73.562, 22.2, 4.506, 2.647, 2851.153, 59.6, 405.126, 3.94, 0.4, 53.9, 
  2.117, "", 54.33, 0.527}, {"LSO", "Africa", "Lesotho", "2020-06-07", 4., 
  0., 0.286, "", "", 0., 1.867, 0., 0.133, "", "", 0., "", "", "", "", "", 
  "", "", "", "", "", "", "", "", "", "", "", "", "", "", "", "", "", "", "", 
  "", "", "", 62.04, 2.142252*^6, 73.562, 22.2, 4.506, 2.647, 2851.153, 59.6, 
  405.126, 3.94, 0.4, 53.9, 2.117, "", 54.33, 0.527}, 
 {"LSO", "Africa", "Lesotho", "2020-06-08", 4., 0., 0.286, "", "", 0., 1.867, 
  0., 0.133, "", "", 0., "", "", "", "", "", "", "", "", "", "", "", "", "", 
  "", "", "", "", "", "", "", "", "", "", "", "", "", "", 62.04, 2.142252*^6, 
  73.562, 22.2, 4.506, 2.647, 2851.153, 59.6, 405.126, 3.94, 0.4, 53.9, 
  2.117, "", 54.33, 0.527}, {"LSO", "Africa", "Lesotho", "2020-06-09", 4., 
  0., 0.286, "", "", 0., 1.867, 0., 0.133, "", "", 0., "", "", "", "", "", 
  "", "", "", "", "", "", "", "", "", "", "", "", "", "", "", "", "", "", "", 
  "", "", "", 62.04, 2.142252*^6, 73.562, 22.2, 4.506, 2.647, 2851.153, 59.6, 
  405.126, 3.94, 0.4, 53.9, 2.117, "", 54.33, 0.527}, 
 {"LSO", "Africa", "Lesotho", "2020-06-10", 4., 0., 0., "", "", 0., 1.867, 
  0., 0., "", "", 0., "", "", "", "", "", "", "", "", "", "", "", "", "", "", 
  "", "", "", "", "", "", "", "", "", "", "", "", "", 62.04, 2.142252*^6, 
  73.562, 22.2, 4.506, 2.647, 2851.153, 59.6, 405.126, 3.94, 0.4, 53.9, 
  2.117, "", 54.33, 0.527}, {"LSO", "Africa", "Lesotho", "2020-06-11", 4., 
  0., 0., "", "", 0., 1.867, 0., 0., "", "", 0., "", "", "", "", "", "", "", 
  "", "", "", "", "", "", "", "", "", "", "", "", "", "", "", "", "", "", "", 
  "", 62.04, 2.142252*^6, 73.562, 22.2, 4.506, 2.647, 2851.153, 59.6, 
  405.126, 3.94, 0.4, 53.9, 2.117, "", 54.33, 0.527}, 
 {"LSO", "Africa", "Lesotho", "2020-06-12", 4., 0., 0., "", "", 0., 1.867, 
  0., 0., "", "", 0., "", "", "", "", "", "", "", "", "", "", "", "", "", "", 
  "", "", "", "", "", "", "", "", "", "", "", "", "", 62.04, 2.142252*^6, 
  73.562, 22.2, 4.506, 2.647, 2851.153, 59.6, 405.126, 3.94, 0.4, 53.9, 
  2.117, "", 54.33, 0.527}, {"LSO", "Africa", "Lesotho", "2020-06-13", 4., 
  0., 0., "", "", 0., 1.867, 0., 0., "", "", 0., "", "", "", "", "", "", "", 
  "", "", "", "", "", "", "", "", "", "", "", "", "", "", "", "", "", "", "", 
  "", 62.04, 2.142252*^6, 73.562, 22.2, 4.506, 2.647, 2851.153, 59.6, 
  405.126, 3.94, 0.4, 53.9, 2.117, "", 54.33, 0.527}, 
 {"LSO", "Africa", "Lesotho", "2020-06-14", 4., 0., 0., "", "", 0., 1.867, 
  0., 0., "", "", 0., "", "", "", "", "", "", "", "", "", "", "", "", "", "", 
  "", "", "", "", "", "", "", "", "", "", "", "", "", 62.04, 2.142252*^6, 
  73.562, 22.2, 4.506, 2.647, 2851.153, 59.6, 405.126, 3.94, 0.4, 53.9, 
  2.117, "", 54.33, 0.527}, {"LSO", "Africa", "Lesotho", "2020-06-15", 4., 
  0., 0., "", "", 0., 1.867, 0., 0., "", "", 0., "", "", "", "", "", "", "", 
  "", "", "", "", "", "", "", "", "", "", "", "", "", "", "", "", "", "", "", 
  "", 62.04, 2.142252*^6, 73.562, 22.2, 4.506, 2.647, 2851.153, 59.6, 
  405.126, 3.94, 0.4, 53.9, 2.117, "", 54.33, 0.527}, 
 {"LSO", "Africa", "Lesotho", "2020-06-16", 4., 0., 0., "", "", 0., 1.867, 
  0., 0., "", "", 0., "", "", "", "", "", "", "", "", "", "", "", "", "", "", 
  "", "", "", "", "", "", "", "", "", "", "", "", "", 62.04, 2.142252*^6, 
  73.562, 22.2, 4.506, 2.647, 2851.153, 59.6, 405.126, 3.94, 0.4, 53.9, 
  2.117, "", 54.33, 0.527}, {"LSO", "Africa", "Lesotho", "2020-06-17", 4., 
  0., 0., "", "", 0., 1.867, 0., 0., "", "", 0., "", "", "", "", "", "", "", 
  "", "", "", "", "", "", "", "", "", "", "", "", "", "", "", "", "", "", "", 
  "", 62.04, 2.142252*^6, 73.562, 22.2, 4.506, 2.647, 2851.153, 59.6, 
  405.126, 3.94, 0.4, 53.9, 2.117, "", 54.33, 0.527}, 
 {"LSO", "Africa", "Lesotho", "2020-06-18", 4., 0., 0., "", "", 0., 1.867, 
  0., 0., "", "", 0., "", "", "", "", "", "", "", "", "", "", "", "", "", "", 
  "", "", "", "", "", "", "", "", "", "", "", "", "", 62.04, 2.142252*^6, 
  73.562, 22.2, 4.506, 2.647, 2851.153, 59.6, 405.126, 3.94, 0.4, 53.9, 
  2.117, "", 54.33, 0.527}, {"LSO", "Africa", "Lesotho", "2020-06-19", 4., 
  0., 0., "", "", 0., 1.867, 0., 0., "", "", 0., "", "", "", "", "", "", "", 
  "", "", "", "", "", "", "", "", "", "", "", "", "", "", "", "", "", "", "", 
  "", 62.04, 2.142252*^6, 73.562, 22.2, 4.506, 2.647, 2851.153, 59.6, 
  405.126, 3.94, 0.4, 53.9, 2.117, "", 54.33, 0.527}, 
 {"LSO", "Africa", "Lesotho", "2020-06-20", 4., 0., 0., "", "", 0., 1.867, 
  0., 0., "", "", 0., "", "", "", "", "", "", "", "", "", "", "", "", "", "", 
  "", "", "", "", "", "", "", "", "", "", "", "", "", 62.04, 2.142252*^6, 
  73.562, 22.2, 4.506, 2.647, 2851.153, 59.6, 405.126, 3.94, 0.4, 53.9, 
  2.117, "", 54.33, 0.527}, {"LSO", "Africa", "Lesotho", "2020-06-21", 4., 
  0., 0., "", "", 0., 1.867, 0., 0., "", "", 0., "", "", "", "", "", "", "", 
  "", "", "", "", "", "", "", "", "", "", "", "", "", "", "", "", "", "", "", 
  "", 54.63, 2.142252*^6, 73.562, 22.2, 4.506, 2.647, 2851.153, 59.6, 
  405.126, 3.94, 0.4, 53.9, 2.117, "", 54.33, 0.527}, 
 {"LSO", "Africa", "Lesotho", "2020-06-22", 12., 8., 1.143, "", "", 0., 
  5.602, 3.734, 0.533, "", "", 0., "", "", "", "", "", "", "", "", "", "", 
  "", "", "", "", "", "", "", "", "", "", "", "", "", "", "", "", "", 54.63, 
  2.142252*^6, 73.562, 22.2, 4.506, 2.647, 2851.153, 59.6, 405.126, 3.94, 
  0.4, 53.9, 2.117, "", 54.33, 0.527}, {"LSO", "Africa", "Lesotho", 
  "2020-06-23", 17., 5., 1.857, "", "", 0., 7.936, 2.334, 0.867, "", "", 0., 
  "", "", "", "", "", "", "", "", "", "", "", "", "", "", "", "", "", "", "", 
  "", "", "", "", "", "", "", "", 54.63, 2.142252*^6, 73.562, 22.2, 4.506, 
  2.647, 2851.153, 59.6, 405.126, 3.94, 0.4, 53.9, 2.117, "", 54.33, 0.527}, 
 {"LSO", "Africa", "Lesotho", "2020-06-24", 17., 0., 1.857, "", "", 0., 
  7.936, 0., 0.867, "", "", 0., "", "", "", "", "", "", "", "", "", "", "", 
  "", "", "", "", "", "", "", "", "", "", "", "", "", "", "", "", 54.63, 
  2.142252*^6, 73.562, 22.2, 4.506, 2.647, 2851.153, 59.6, 405.126, 3.94, 
  0.4, 53.9, 2.117, "", 54.33, 0.527}, {"LSO", "Africa", "Lesotho", 
  "2020-06-25", 17., 0., 1.857, "", "", 0., 7.936, 0., 0.867, "", "", 0., "", 
  "", "", "", "", "", "", "", "", "", "", "", "", "", "", "", "", "", "", "", 
  "", "", "", "", "", "", "", 54.63, 2.142252*^6, 73.562, 22.2, 4.506, 2.647, 
  2851.153, 59.6, 405.126, 3.94, 0.4, 53.9, 2.117, "", 54.33, 0.527}, 
 {"LSO", "Africa", "Lesotho", "2020-06-26", 24., 7., 2.857, "", "", 0., 
  11.203, 3.268, 1.334, "", "", 0., "", "", "", "", "", "", "", "", "", "", 
  "", "", "", "", "", "", "", "", "", "", "", "", "", "", "", "", "", 54.63, 
  2.142252*^6, 73.562, 22.2, 4.506, 2.647, 2851.153, 59.6, 405.126, 3.94, 
  0.4, 53.9, 2.117, "", 54.33, 0.527}, {"LSO", "Africa", "Lesotho", 
  "2020-06-27", 24., 0., 2.857, "", "", 0., 11.203, 0., 1.334, "", "", 0., 
  "", "", "", "", "", "", "", "", "", "", "", "", "", "", "", "", "", "", "", 
  "", "", "", "", "", "", "", "", 54.63, 2.142252*^6, 73.562, 22.2, 4.506, 
  2.647, 2851.153, 59.6, 405.126, 3.94, 0.4, 53.9, 2.117, "", 54.33, 0.527}, 
 {"LSO", "Africa", "Lesotho", "2020-06-28", 27., 3., 3.286, "", "", 0., 
  12.604, 1.4, 1.534, "", "", 0., "", "", "", "", "", "", "", "", "", "", "", 
  "", "", "", "", "", "", "", "", "", "", "", "", "", "", "", "", 54.63, 
  2.142252*^6, 73.562, 22.2, 4.506, 2.647, 2851.153, 59.6, 405.126, 3.94, 
  0.4, 53.9, 2.117, "", 54.33, 0.527}, {"LSO", "Africa", "Lesotho", 
  "2020-06-29", 27., 0., 2.143, "", "", 0., 12.604, 0., 1., "", "", 0., "", 
  "", "", "", "", "", "", "", "", "", "", "", "", "", "", "", "", "", "", "", 
  "", "", "", "", "", "", "", 54.63, 2.142252*^6, 73.562, 22.2, 4.506, 2.647, 
  2851.153, 59.6, 405.126, 3.94, 0.4, 53.9, 2.117, "", 54.33, 0.527}, 
 {"LSO", "Africa", "Lesotho", "2020-06-30", 27., 0., 1.429, "", "", 0., 
  12.604, 0., 0.667, "", "", 0., "", "", "", "", "", "", "", "", "", "", "", 
  "", "", "", "", "", "", "", "", "", "", "", "", "", "", "", "", 54.63, 
  2.142252*^6, 73.562, 22.2, 4.506, 2.647, 2851.153, 59.6, 405.126, 3.94, 
  0.4, 53.9, 2.117, "", 54.33, 0.527}, {"LSO", "Africa", "Lesotho", 
  "2020-07-01", 35., 8., 2.571, "", "", 0., 16.338, 3.734, 1.2, "", "", 0., 
  "", "", "", "", "", "", "", "", "", "", "", "", "", "", "", "", "", "", "", 
  "", "", "", "", "", "", "", "", 54.63, 2.142252*^6, 73.562, 22.2, 4.506, 
  2.647, 2851.153, 59.6, 405.126, 3.94, 0.4, 53.9, 2.117, "", 54.33, 0.527}, 
 {"LSO", "Africa", "Lesotho", "2020-07-02", 35., 0., 2.571, "", "", 0., 
  16.338, 0., 1.2, "", "", 0., "", "", "", "", "", "", "", "", "", "", "", 
  "", "", "", "", "", "", "", "", "", "", "", "", "", "", "", "", 54.63, 
  2.142252*^6, 73.562, 22.2, 4.506, 2.647, 2851.153, 59.6, 405.126, 3.94, 
  0.4, 53.9, 2.117, "", 54.33, 0.527}, {"LSO", "Africa", "Lesotho", 
  "2020-07-03", 35., 0., 1.571, "", "", 0., 16.338, 0., 0.734, "", "", 0., 
  "", "", "", "", "", "", "", "", "", "", "", "", "", "", "", "", "", "", "", 
  "", "", "", "", "", "", "", "", 54.63, 2.142252*^6, 73.562, 22.2, 4.506, 
  2.647, 2851.153, 59.6, 405.126, 3.94, 0.4, 53.9, 2.117, "", 54.33, 0.527}, 
 {"LSO", "Africa", "Lesotho", "2020-07-04", 35., 0., 1.571, "", "", 0., 
  16.338, 0., 0.734, "", "", 0., "", "", "", "", "", "", "", "", "", "", "", 
  "", "", "", "", "", "", "", "", "", "", "", "", "", "", "", "", 54.63, 
  2.142252*^6, 73.562, 22.2, 4.506, 2.647, 2851.153, 59.6, 405.126, 3.94, 
  0.4, 53.9, 2.117, "", 54.33, 0.527}, {"LSO", "Africa", "Lesotho", 
  "2020-07-05", 79., 44., 7.429, "", "", 0., 36.877, 20.539, 3.468, "", "", 
  0., "", "", "", "", "", "", "", "", "", "", "", "", "", "", "", "", "", "", 
  "", "", "", "", "", "", "", "", "", 54.63, 2.142252*^6, 73.562, 22.2, 
  4.506, 2.647, 2851.153, 59.6, 405.126, 3.94, 0.4, 53.9, 2.117, "", 54.33, 
  0.527}, {"LSO", "Africa", "Lesotho", "2020-07-06", 91., 12., 9.143, "", "", 
  0., 42.479, 5.602, 4.268, "", "", 0., "", "", "", "", "", "", "", "", "", 
  "", "", "", "", "", "", "", "", "", "", "", "", "", "", "", "", "", "", 
  54.63, 2.142252*^6, 73.562, 22.2, 4.506, 2.647, 2851.153, 59.6, 405.126, 
  3.94, 0.4, 53.9, 2.117, "", 54.33, 0.527}, {"LSO", "Africa", "Lesotho", 
  "2020-07-07", 91., 0., 9.143, "", "", 0., 42.479, 0., 4.268, "", "", 0., 
  "", "", "", "", "", "", "", "", "", "", "", "", "", "", "", "", "", "", "", 
  "", "", "", "", "", "", "", "", 54.63, 2.142252*^6, 73.562, 22.2, 4.506, 
  2.647, 2851.153, 59.6, 405.126, 3.94, 0.4, 53.9, 2.117, "", 54.33, 0.527}, 
 {"LSO", "Africa", "Lesotho", "2020-07-08", 91., 0., 8., "", "", 0., 42.479, 
  0., 3.734, "", "", 0., "", "", "", "", "", "", "", "", "", "", "", "", "", 
  "", "", "", "", "", "", "", "", "", "", "", "", "", "", 54.63, 2.142252*^6, 
  73.562, 22.2, 4.506, 2.647, 2851.153, 59.6, 405.126, 3.94, 0.4, 53.9, 
  2.117, "", 54.33, 0.527}, {"LSO", "Africa", "Lesotho", "2020-07-09", 134., 
  43., 14.143, 1., 1., 0.143, 62.551, 20.072, 6.602, 0.467, 0.467, 0.067, "", 
  "", "", "", "", "", "", "", "", "", "", "", "", "", "", "", "", "", "", "", 
  "", "", "", "", "", "", "", 54.63, 2.142252*^6, 73.562, 22.2, 4.506, 2.647, 
  2851.153, 59.6, 405.126, 3.94, 0.4, 53.9, 2.117, "", 54.33, 0.527}, 
 {"LSO", "Africa", "Lesotho", "2020-07-10", 184., 50., 21.286, 1., 0., 0.143, 
  85.891, 23.34, 9.936, 0.467, 0., 0.067, 1.3, "", "", "", "", "", "", "", 
  "", "", "", "", "", "", "", "", "", "", "", "", "", "", "", "", "", "", "", 
  54.63, 2.142252*^6, 73.562, 22.2, 4.506, 2.647, 2851.153, 59.6, 405.126, 
  3.94, 0.4, 53.9, 2.117, "", 54.33, 0.527}, {"LSO", "Africa", "Lesotho", 
  "2020-07-11", 184., 0., 21.286, 1., 0., 0.143, 85.891, 0., 9.936, 0.467, 
  0., 0.067, 1.29, "", "", "", "", "", "", "", "", "", "", "", "", "", "", 
  "", "", "", "", "", "", "", "", "", "", "", "", 54.63, 2.142252*^6, 73.562, 
  22.2, 4.506, 2.647, 2851.153, 59.6, 405.126, 3.94, 0.4, 53.9, 2.117, "", 
  54.33, 0.527}, {"LSO", "Africa", "Lesotho", "2020-07-12", 233., 49., 22., 
  2., 1., 0.286, 108.764, 22.873, 10.27, 0.934, 0.467, 0.133, 1.28, "", "", 
  "", "", "", "", "", "", "", "", "", "", "", "", "", "", "", "", "", "", "", 
  "", "", "", "", "", 54.63, 2.142252*^6, 73.562, 22.2, 4.506, 2.647, 
  2851.153, 59.6, 405.126, 3.94, 0.4, 53.9, 2.117, "", 54.33, 0.527}, 
 {"LSO", "Africa", "Lesotho", "2020-07-13", 245., 12., 22., 3., 1., 0.429, 
  114.366, 5.602, 10.27, 1.4, 0.467, 0.2, 1.27, "", "", "", "", "", "", "", 
  "", "", "", "", "", "", "", "", "", "", "", "", "", "", "", "", "", "", "", 
  54.63, 2.142252*^6, 73.562, 22.2, 4.506, 2.647, 2851.153, 59.6, 405.126, 
  3.94, 0.4, 53.9, 2.117, "", 54.33, 0.527}, {"LSO", "Africa", "Lesotho", 
  "2020-07-14", 256., 11., 23.571, 3., 0., 0.429, 119.5, 5.135, 11.003, 1.4, 
  0., 0.2, 1.25, "", "", "", "", "", "", "", "", "", "", "", "", "", "", "", 
  "", "", "", "", "", "", "", "", "", "", "", 54.63, 2.142252*^6, 73.562, 
  22.2, 4.506, 2.647, 2851.153, 59.6, 405.126, 3.94, 0.4, 53.9, 2.117, "", 
  54.33, 0.527}, {"LSO", "Africa", "Lesotho", "2020-07-15", 256., 0., 23.571, 
  3., 0., 0.429, 119.5, 0., 11.003, 1.4, 0., 0.2, 1.24, "", "", "", "", "", 
  "", "", "", "", "", "", "", "", "", "", "", "", "", "", "", "", "", "", "", 
  "", "", 58.33, 2.142252*^6, 73.562, 22.2, 4.506, 2.647, 2851.153, 59.6, 
  405.126, 3.94, 0.4, 53.9, 2.117, "", 54.33, 0.527}, 
 {"LSO", "Africa", "Lesotho", "2020-07-16", 256., 0., 17.429, 3., 0., 0.286, 
  119.5, 0., 8.136, 1.4, 0., 0.133, 1.24, "", "", "", "", "", "", "", "", "", 
  "", "", "", "", "", "", "", "", "", "", "", "", "", "", "", "", "", 58.33, 
  2.142252*^6, 73.562, 22.2, 4.506, 2.647, 2851.153, 59.6, 405.126, 3.94, 
  0.4, 53.9, 2.117, "", 54.33, 0.527}, {"LSO", "Africa", "Lesotho", 
  "2020-07-17", 311., 55., 18.143, 6., 3., 0.714, 145.174, 25.674, 8.469, 
  2.801, 1.4, 0.333, 1.24, "", "", "", "", "", "", "", "", "", "", "", "", 
  "", "", "", "", "", "", "", "", "", "", "", "", "", "", 58.33, 2.142252*^6, 
  73.562, 22.2, 4.506, 2.647, 2851.153, 59.6, 405.126, 3.94, 0.4, 53.9, 
  2.117, "", 54.33, 0.527}, {"LSO", "Africa", "Lesotho", "2020-07-18", 359., 
  48., 25., 6., 0., 0.714, 167.581, 22.406, 11.67, 2.801, 0., 0.333, 1.23, 
  "", "", "", "", "", "", "", "", "", "", "", "", "", "", "", "", "", "", "", 
  "", "", "", "", "", "", "", 58.33, 2.142252*^6, 73.562, 22.2, 4.506, 2.647, 
  2851.153, 59.6, 405.126, 3.94, 0.4, 53.9, 2.117, "", 54.33, 0.527}, 
 {"LSO", "Africa", "Lesotho", "2020-07-19", 359., 0., 18., 6., 0., 0.571, 
  167.581, 0., 8.402, 2.801, 0., 0.267, 1.22, "", "", "", "", "", "", "", "", 
  "", "", "", "", "", "", "", "", "", "", "", "", "", "", "", "", "", "", 
  71.3, 2.142252*^6, 73.562, 22.2, 4.506, 2.647, 2851.153, 59.6, 405.126, 
  3.94, 0.4, 53.9, 2.117, "", 54.33, 0.527}, {"LSO", "Africa", "Lesotho", 
  "2020-07-20", 359., 0., 16.286, 6., 0., 0.429, 167.581, 0., 7.602, 2.801, 
  0., 0.2, 1.22, "", "", "", "", "", "", "", "", "", "", "", "", "", "", "", 
  "", "", "", "", "", "", "", "", "", "", "", 71.3, 2.142252*^6, 73.562, 
  22.2, 4.506, 2.647, 2851.153, 59.6, 405.126, 3.94, 0.4, 53.9, 2.117, "", 
  54.33, 0.527}, {"LSO", "Africa", "Lesotho", "2020-07-21", 359., 0., 14.714, 
  6., 0., 0.429, 167.581, 0., 6.869, 2.801, 0., 0.2, 1.22, "", "", "", "", 
  "", "", "", "", "", "", "", "", "", "", "", "", "", "", "", "", "", "", "", 
  "", "", "", 71.3, 2.142252*^6, 73.562, 22.2, 4.506, 2.647, 2851.153, 59.6, 
  405.126, 3.94, 0.4, 53.9, 2.117, "", 54.33, 0.527}, 
 {"LSO", "Africa", "Lesotho", "2020-07-22", 359., 0., 14.714, 6., 0., 0.429, 
  167.581, 0., 6.869, 2.801, 0., 0.2, 1.22, "", "", "", "", "", "", "", "", 
  "", "", "", "", "", "", "", "", "", "", "", "", "", "", "", "", "", "", 
  71.3, 2.142252*^6, 73.562, 22.2, 4.506, 2.647, 2851.153, 59.6, 405.126, 
  3.94, 0.4, 53.9, 2.117, "", 54.33, 0.527}, {"LSO", "Africa", "Lesotho", 
  "2020-07-23", 359., 0., 14.714, 6., 0., 0.429, 167.581, 0., 6.869, 2.801, 
  0., 0.2, 1.23, "", "", "", "", "", "", "", "", "", "", "", "", "", "", "", 
  "", "", "", "", "", "", "", "", "", "", "", 71.3, 2.142252*^6, 73.562, 
  22.2, 4.506, 2.647, 2851.153, 59.6, 405.126, 3.94, 0.4, 53.9, 2.117, "", 
  54.33, 0.527}, {"LSO", "Africa", "Lesotho", "2020-07-24", 359., 0., 6.857, 
  6., 0., 0., 167.581, 0., 3.201, 2.801, 0., 0., 1.24, "", "", "", "", "", 
  "", "", "", "", "", "", "", "", "", "", "", "", "", "", "", "", "", "", "", 
  "", "", 71.3, 2.142252*^6, 73.562, 22.2, 4.506, 2.647, 2851.153, 59.6, 
  405.126, 3.94, 0.4, 53.9, 2.117, "", 54.33, 0.527}, 
 {"LSO", "Africa", "Lesotho", "2020-07-25", 419., 60., 8.571, 9., 3., 0.429, 
  195.589, 28.008, 4.001, 4.201, 1.4, 0.2, 1.26, "", "", "", "", "", "", "", 
  "", "", "", "", "", "", "", "", "", "", "", "", "", "", "", "", "", "", "", 
  71.3, 2.142252*^6, 73.562, 22.2, 4.506, 2.647, 2851.153, 59.6, 405.126, 
  3.94, 0.4, 53.9, 2.117, "", 54.33, 0.527}, {"LSO", "Africa", "Lesotho", 
  "2020-07-26", 505., 86., 20.857, 12., 3., 0.857, 235.733, 40.145, 9.736, 
  5.602, 1.4, 0.4, 1.26, "", "", "", "", "", "", "", "", "", "", "", "", "", 
  "", "", "", "", "", "", "", "", "", "", "", "", "", 71.3, 2.142252*^6, 
  73.562, 22.2, 4.506, 2.647, 2851.153, 59.6, 405.126, 3.94, 0.4, 53.9, 
  2.117, "", 54.33, 0.527}, {"LSO", "Africa", "Lesotho", "2020-07-27", 505., 
  0., 20.857, 12., 0., 0.857, 235.733, 0., 9.736, 5.602, 0., 0.4, 1.25, "", 
  "", "", "", "", "", "", "", "", "", "", "", "", "", "", "", "", "", "", "", 
  "", "", "", "", "", "", 71.3, 2.142252*^6, 73.562, 22.2, 4.506, 2.647, 
  2851.153, 59.6, 405.126, 3.94, 0.4, 53.9, 2.117, "", 54.33, 0.527}, 
 {"LSO", "Africa", "Lesotho", "2020-07-28", 505., 0., 20.857, 12., 0., 0.857, 
  235.733, 0., 9.736, 5.602, 0., 0.4, 1.24, "", "", "", "", "", "", "", "", 
  "", "", "", "", "", "", "", "", "", "", "", "", "", "", "", "", "", "", 
  71.3, 2.142252*^6, 73.562, 22.2, 4.506, 2.647, 2851.153, 59.6, 405.126, 
  3.94, 0.4, 53.9, 2.117, "", 54.33, 0.527}, {"LSO", "Africa", "Lesotho", 
  "2020-07-29", 576., 71., 31., 13., 1., 1., 268.876, 33.143, 14.471, 6.068, 
  0.467, 0.467, 1.23, "", "", "", "", "", "", "", "", "", "", "", "", "", "", 
  "", "", "", "", "", "", "", "", "", "", "", "", 71.3, 2.142252*^6, 73.562, 
  22.2, 4.506, 2.647, 2851.153, 59.6, 405.126, 3.94, 0.4, 53.9, 2.117, "", 
  54.33, 0.527}, {"LSO", "Africa", "Lesotho", "2020-07-30", 604., 28., 35., 
  13., 0., 1., 281.946, 13.07, 16.338, 6.068, 0., 0.467, 1.21, "", "", "", 
  "", "", "", "", "", "", "", "", "", "", "", "", "", "", "", "", "", "", "", 
  "", "", "", "", 71.3, 2.142252*^6, 73.562, 22.2, 4.506, 2.647, 2851.153, 
  59.6, 405.126, 3.94, 0.4, 53.9, 2.117, "", 54.33, 0.527}, 
 {"LSO", "Africa", "Lesotho", "2020-07-31", 604., 0., 35., 13., 0., 1., 
  281.946, 0., 16.338, 6.068, 0., 0.467, 1.2, "", "", "", "", "", "", "", "", 
  "", "", "", "", "", "", "", "", "", "", "", "", "", "", "", "", "", "", 
  71.3, 2.142252*^6, 73.562, 22.2, 4.506, 2.647, 2851.153, 59.6, 405.126, 
  3.94, 0.4, 53.9, 2.117, "", 54.33, 0.527}, {"LSO", "Africa", "Lesotho", 
  "2020-08-01", 702., 98., 40.429, 14., 1., 0.714, 327.693, 45.746, 18.872, 
  6.535, 0.467, 0.333, 1.19, "", "", "", "", "", "", "", "", "", "", "", "", 
  "", "", "", "", "", "", "", "", "", "", "", "", "", "", 71.3, 2.142252*^6, 
  73.562, 22.2, 4.506, 2.647, 2851.153, 59.6, 405.126, 3.94, 0.4, 53.9, 
  2.117, "", 54.33, 0.527}, {"LSO", "Africa", "Lesotho", "2020-08-02", 718., 
  16., 30.429, 19., 5., 1., 335.161, 7.469, 14.204, 8.869, 2.334, 0.467, 
  1.17, "", "", "", "", "", "", "", "", "", "", "", "", "", "", "", "", "", 
  "", "", "", "", "", "", "", "", "", 71.3, 2.142252*^6, 73.562, 22.2, 4.506, 
  2.647, 2851.153, 59.6, 405.126, 3.94, 0.4, 53.9, 2.117, "", 54.33, 0.527}, 
 {"LSO", "Africa", "Lesotho", "2020-08-03", 718., 0., 30.429, 19., 0., 1., 
  335.161, 0., 14.204, 8.869, 0., 0.467, 1.15, "", "", "", "", "", "", "", 
  "", "", "", "", "", "", "", "", "", "", "", "", "", "", "", "", "", "", "", 
  71.3, 2.142252*^6, 73.562, 22.2, 4.506, 2.647, 2851.153, 59.6, 405.126, 
  3.94, 0.4, 53.9, 2.117, "", 54.33, 0.527}, {"LSO", "Africa", "Lesotho", 
  "2020-08-04", 726., 8., 31.571, 21., 2., 1.286, 338.896, 3.734, 14.737, 
  9.803, 0.934, 0.6, 1.13, "", "", "", "", "", "", "", "", "", "", "", "", 
  "", "", "", "", "", "", "", "", "", "", "", "", "", "", 71.3, 2.142252*^6, 
  73.562, 22.2, 4.506, 2.647, 2851.153, 59.6, 405.126, 3.94, 0.4, 53.9, 
  2.117, "", 54.33, 0.527}, {"LSO", "Africa", "Lesotho", "2020-08-05", 726., 
  0., 21.429, 21., 0., 1.143, 338.896, 0., 10.003, 9.803, 0., 0.533, 1.12, 
  "", "", "", "", "", "", "", "", "", "", "", "", "", "", "", "", "", "", "", 
  "", "", "", "", "", "", "", 71.3, 2.142252*^6, 73.562, 22.2, 4.506, 2.647, 
  2851.153, 59.6, 405.126, 3.94, 0.4, 53.9, 2.117, "", 54.33, 0.527}, 
 {"LSO", "Africa", "Lesotho", "2020-08-06", 742., 16., 19.714, 23., 2., 
  1.429, 346.364, 7.469, 9.203, 10.736, 0.934, 0.667, 1.11, "", "", "", "", 
  "", "", "", "", "", "", "", "", "", "", "", "", "", "", "", "", "", "", "", 
  "", "", "", 71.3, 2.142252*^6, 73.562, 22.2, 4.506, 2.647, 2851.153, 59.6, 
  405.126, 3.94, 0.4, 53.9, 2.117, "", 54.33, 0.527}, 
 {"LSO", "Africa", "Lesotho", "2020-08-07", 742., 0., 19.714, 23., 0., 1.429, 
  346.364, 0., 9.203, 10.736, 0., 0.667, 1.11, "", "", "", "", "", "", "", 
  "", "", "", "", "", "", "", "", "", "", "", "", "", "", "", "", "", "", "", 
  71.3, 2.142252*^6, 73.562, 22.2, 4.506, 2.647, 2851.153, 59.6, 405.126, 
  3.94, 0.4, 53.9, 2.117, "", 54.33, 0.527}, {"LSO", "Africa", "Lesotho", 
  "2020-08-08", 742., 0., 5.714, 23., 0., 1.286, 346.364, 0., 2.667, 10.736, 
  0., 0.6, 1.11, "", "", "", "", "", "", "", "", "", "", "", "", "", "", "", 
  "", "", "", "", "", "", "", "", "", "", "", 71.3, 2.142252*^6, 73.562, 
  22.2, 4.506, 2.647, 2851.153, 59.6, 405.126, 3.94, 0.4, 53.9, 2.117, "", 
  54.33, 0.527}, {"LSO", "Africa", "Lesotho", "2020-08-09", 742., 0., 3.429, 
  23., 0., 0.571, 346.364, 0., 1.6, 10.736, 0., 0.267, 1.11, "", "", "", "", 
  "", "", "", "", "", "", "", "", "", "", "", "", "", "", "", "", "", "", "", 
  "", "", "", 71.3, 2.142252*^6, 73.562, 22.2, 4.506, 2.647, 2851.153, 59.6, 
  405.126, 3.94, 0.4, 53.9, 2.117, "", 54.33, 0.527}, 
 {"LSO", "Africa", "Lesotho", "2020-08-10", 781., 39., 9., 24., 1., 0.714, 
  364.57, 18.205, 4.201, 11.203, 0.467, 0.333, 1.12, "", "", "", "", "", "", 
  "", "", "", "", "", "", "", "", "", "", "", "", "", "", "", "", "", "", "", 
  "", 71.3, 2.142252*^6, 73.562, 22.2, 4.506, 2.647, 2851.153, 59.6, 405.126, 
  3.94, 0.4, 53.9, 2.117, "", 54.33, 0.527}, {"LSO", "Africa", "Lesotho", 
  "2020-08-11", 781., 0., 7.857, 24., 0., 0.429, 364.57, 0., 3.668, 11.203, 
  0., 0.2, 1.12, "", "", "", "", "", "", "", "", "", "", "", "", "", "", "", 
  "", "", "", "", "", "", "", "", "", "", "", 71.3, 2.142252*^6, 73.562, 
  22.2, 4.506, 2.647, 2851.153, 59.6, 405.126, 3.94, 0.4, 53.9, 2.117, "", 
  54.33, 0.527}, {"LSO", "Africa", "Lesotho", "2020-08-12", 798., 17., 
  10.286, 24., 0., 0.429, 372.505, 7.936, 4.801, 11.203, 0., 0.2, 1.13, "", 
  "", "", "", "", "", "", "", "", "", "", "", "", "", "", "", "", "", "", "", 
  "", "", "", "", "", "", 71.3, 2.142252*^6, 73.562, 22.2, 4.506, 2.647, 
  2851.153, 59.6, 405.126, 3.94, 0.4, 53.9, 2.117, "", 54.33, 0.527}, 
 {"LSO", "Africa", "Lesotho", "2020-08-13", 884., 86., 20.286, 25., 1., 
  0.286, 412.65, 40.145, 9.469, 11.67, 0.467, 0.133, 1.13, "", "", "", "", 
  "", "", "", "", "", "", "", "", "", "", "", "", "", "", "", "", "", "", "", 
  "", "", "", 71.3, 2.142252*^6, 73.562, 22.2, 4.506, 2.647, 2851.153, 59.6, 
  405.126, 3.94, 0.4, 53.9, 2.117, "", 54.33, 0.527}, 
 {"LSO", "Africa", "Lesotho", "2020-08-14", 884., 0., 20.286, 25., 0., 0.286, 
  412.65, 0., 9.469, 11.67, 0., 0.133, 1.11, "", "", "", "", "", "", "", "", 
  "", "", "", "", "", "", "", "", "", "", "", "", "", "", "", "", "", "", 
  71.3, 2.142252*^6, 73.562, 22.2, 4.506, 2.647, 2851.153, 59.6, 405.126, 
  3.94, 0.4, 53.9, 2.117, "", 54.33, 0.527}, {"LSO", "Africa", "Lesotho", 
  "2020-08-15", 903., 19., 23., 25., 0., 0.286, 421.519, 8.869, 10.736, 
  11.67, 0., 0.133, 1.11, "", "", "", "", "", "", "", "", "", "", "", "", "", 
  "", "", "", "", "", "", "", "", "", "", "", "", "", 71.3, 2.142252*^6, 
  73.562, 22.2, 4.506, 2.647, 2851.153, 59.6, 405.126, 3.94, 0.4, 53.9, 
  2.117, "", 54.33, 0.527}, {"LSO", "Africa", "Lesotho", "2020-08-16", 903., 
  0., 23., 25., 0., 0.286, 421.519, 0., 10.736, 11.67, 0., 0.133, 1.1, "", 
  "", "", "", "", "", "", "", "", "", "", "", "", "", "", "", "", "", "", "", 
  "", "", "", "", "", "", 71.3, 2.142252*^6, 73.562, 22.2, 4.506, 2.647, 
  2851.153, 59.6, 405.126, 3.94, 0.4, 53.9, 2.117, "", 54.33, 0.527}, 
 {"LSO", "Africa", "Lesotho", "2020-08-17", 946., 43., 23.571, 30., 5., 
  0.857, 441.591, 20.072, 11.003, 14.004, 2.334, 0.4, 1.09, "", "", "", "", 
  "", "", "", "", "", "", "", "", "", "", "", "", "", "", "", "", "", "", "", 
  "", "", "", 71.3, 2.142252*^6, 73.562, 22.2, 4.506, 2.647, 2851.153, 59.6, 
  405.126, 3.94, 0.4, 53.9, 2.117, "", 54.33, 0.527}, 
 {"LSO", "Africa", "Lesotho", "2020-08-18", 946., 0., 23.571, 30., 0., 0.857, 
  441.591, 0., 11.003, 14.004, 0., 0.4, 1.08, "", "", "", "", "", "", "", "", 
  "", "", "", "", "", "", "", "", "", "", "", "", "", "", "", "", "", "", 
  71.3, 2.142252*^6, 73.562, 22.2, 4.506, 2.647, 2851.153, 59.6, 405.126, 
  3.94, 0.4, 53.9, 2.117, "", 54.33, 0.527}, {"LSO", "Africa", "Lesotho", 
  "2020-08-19", 946., 0., 21.143, 30., 0., 0.857, 441.591, 0., 9.869, 14.004, 
  0., 0.4, 1.07, "", "", "", "", "", "", "", "", "", "", "", "", "", "", "", 
  "", "", "", "", "", "", "", "", "", "", "", 71.3, 2.142252*^6, 73.562, 
  22.2, 4.506, 2.647, 2851.153, 59.6, 405.126, 3.94, 0.4, 53.9, 2.117, "", 
  54.33, 0.527}, {"LSO", "Africa", "Lesotho", "2020-08-20", 996., 50., 16., 
  30., 0., 0.714, 464.931, 23.34, 7.469, 14.004, 0., 0.333, 1.07, "", "", "", 
  "", "", "", "", "", "", "", "", "", "", "", "", "", "", "", "", "", "", "", 
  "", "", "", "", 71.3, 2.142252*^6, 73.562, 22.2, 4.506, 2.647, 2851.153, 
  59.6, 405.126, 3.94, 0.4, 53.9, 2.117, "", 54.33, 0.527}, 
 {"LSO", "Africa", "Lesotho", "2020-08-21", 1015., 19., 18.714, 30., 0., 
  0.714, 473.8, 8.869, 8.736, 14.004, 0., 0.333, 1.06, "", "", "", "", "", 
  "", "", "", "", "", "", "", "", "", "", "", "", "", "", "", "", "", "", "", 
  "", "", 71.3, 2.142252*^6, 73.562, 22.2, 4.506, 2.647, 2851.153, 59.6, 
  405.126, 3.94, 0.4, 53.9, 2.117, "", 54.33, 0.527}, 
 {"LSO", "Africa", "Lesotho", "2020-08-22", 1015., 0., 16., 30., 0., 0.714, 
  473.8, 0., 7.469, 14.004, 0., 0.333, 1.06, "", "", "", "", "", "", "", "", 
  "", "", "", "", "", "", "", "", "", "", "", "", "", "", "", "", "", "", 
  71.3, 2.142252*^6, 73.562, 22.2, 4.506, 2.647, 2851.153, 59.6, 405.126, 
  3.94, 0.4, 53.9, 2.117, "", 54.33, 0.527}, {"LSO", "Africa", "Lesotho", 
  "2020-08-23", 1015., 0., 16., 30., 0., 0.714, 473.8, 0., 7.469, 14.004, 0., 
  0.333, 1.05, "", "", "", "", "", "", "", "", "", "", "", "", "", "", "", 
  "", "", "", "", "", "", "", "", "", "", "", 71.3, 2.142252*^6, 73.562, 
  22.2, 4.506, 2.647, 2851.153, 59.6, 405.126, 3.94, 0.4, 53.9, 2.117, "", 
  54.33, 0.527}, {"LSO", "Africa", "Lesotho", "2020-08-24", 1015., 0., 9.857, 
  30., 0., 0., 473.8, 0., 4.601, 14.004, 0., 0., 1.05, "", "", "", "", "", 
  "", "", "", "", "", "", "", "", "", "", "", "", "", "", "", "", "", "", "", 
  "", "", 71.3, 2.142252*^6, 73.562, 22.2, 4.506, 2.647, 2851.153, 59.6, 
  405.126, 3.94, 0.4, 53.9, 2.117, "", 54.33, 0.527}, 
 {"LSO", "Africa", "Lesotho", "2020-08-25", 1049., 34., 14.714, 30., 0., 0., 
  489.672, 15.871, 6.869, 14.004, 0., 0., 1.05, "", "", "", "", "", "", "", 
  "", "", "", "", "", "", "", "", "", "", "", "", "", "", "", "", "", "", "", 
  71.3, 2.142252*^6, 73.562, 22.2, 4.506, 2.647, 2851.153, 59.6, 405.126, 
  3.94, 0.4, 53.9, 2.117, "", 54.33, 0.527}, {"LSO", "Africa", "Lesotho", 
  "2020-08-26", 1051., 2., 15., 31., 1., 0.143, 490.605, 0.934, 7.002, 
  14.471, 0.467, 0.067, 1.05, "", "", "", "", "", "", "", "", "", "", "", "", 
  "", "", "", "", "", "", "", "", "", "", "", "", "", "", 71.3, 2.142252*^6, 
  73.562, 22.2, 4.506, 2.647, 2851.153, 59.6, 405.126, 3.94, 0.4, 53.9, 
  2.117, "", 54.33, 0.527}, {"LSO", "Africa", "Lesotho", "2020-08-27", 1051., 
  0., 7.857, 31., 0., 0.143, 490.605, 0., 3.668, 14.471, 0., 0.067, 1.05, "", 
  "", "", "", "", "", "", "", "", "", "", "", "", "", "", "", "", "", "", "", 
  "", "", "", "", "", "", 71.3, 2.142252*^6, 73.562, 22.2, 4.506, 2.647, 
  2851.153, 59.6, 405.126, 3.94, 0.4, 53.9, 2.117, "", 54.33, 0.527}, 
 {"LSO", "Africa", "Lesotho", "2020-08-28", 1051., 0., 5.143, 31., 0., 0.143, 
  490.605, 0., 2.401, 14.471, 0., 0.067, 1.05, "", "", "", "", "", "", "", 
  "", "", "", "", "", "", "", "", "", "", "", "", "", "", "", "", "", "", "", 
  71.3, 2.142252*^6, 73.562, 22.2, 4.506, 2.647, 2851.153, 59.6, 405.126, 
  3.94, 0.4, 53.9, 2.117, "", 54.33, 0.527}, {"LSO", "Africa", "Lesotho", 
  "2020-08-29", 1051., 0., 5.143, 31., 0., 0.143, 490.605, 0., 2.401, 14.471, 
  0., 0.067, 1.06, "", "", "", "", "", "", "", "", "", "", "", "", "", "", 
  "", "", "", "", "", "", "", "", "", "", "", "", 71.3, 2.142252*^6, 73.562, 
  22.2, 4.506, 2.647, 2851.153, 59.6, 405.126, 3.94, 0.4, 53.9, 2.117, "", 
  54.33, 0.527}, {"LSO", "Africa", "Lesotho", "2020-08-30", 1085., 34., 10., 
  31., 0., 0.143, 506.476, 15.871, 4.668, 14.471, 0., 0.067, 1.08, "", "", 
  "", "", "", "", "", "", "", "", "", "", "", "", "", "", "", "", "", "", "", 
  "", "", "", "", "", 71.3, 2.142252*^6, 73.562, 22.2, 4.506, 2.647, 
  2851.153, 59.6, 405.126, 3.94, 0.4, 53.9, 2.117, "", 54.33, 0.527}, 
 {"LSO", "Africa", "Lesotho", "2020-08-31", 1085., 0., 10., 31., 0., 0.143, 
  506.476, 0., 4.668, 14.471, 0., 0.067, 1.08, "", "", "", "", "", "", "", 
  "", "", "", "", "", "", "", "", "", "", "", "", "", "", "", "", "", "", "", 
  71.3, 2.142252*^6, 73.562, 22.2, 4.506, 2.647, 2851.153, 59.6, 405.126, 
  3.94, 0.4, 53.9, 2.117, "", 54.33, 0.527}, {"LSO", "Africa", "Lesotho", 
  "2020-09-01", 1085., 0., 5.143, 31., 0., 0.143, 506.476, 0., 2.401, 14.471, 
  0., 0.067, 1.08, "", "", "", "", "", "", "", "", "", "", "", "", "", "", 
  "", "", "", "", "", "", "", "", "", "", "", "", 71.3, 2.142252*^6, 73.562, 
  22.2, 4.506, 2.647, 2851.153, 59.6, 405.126, 3.94, 0.4, 53.9, 2.117, "", 
  54.33, 0.527}, {"LSO", "Africa", "Lesotho", "2020-09-02", 1085., 0., 4.857, 
  31., 0., 0., 506.476, 0., 2.267, 14.471, 0., 0., 1.09, "", "", "", "", "", 
  "", "", "", "", "", "", "", "", "", "", "", "", "", "", "", "", "", "", "", 
  "", "", 71.3, 2.142252*^6, 73.562, 22.2, 4.506, 2.647, 2851.153, 59.6, 
  405.126, 3.94, 0.4, 53.9, 2.117, "", 54.33, 0.527}, 
 {"LSO", "Africa", "Lesotho", "2020-09-03", 1085., 0., 4.857, 31., 0., 0., 
  506.476, 0., 2.267, 14.471, 0., 0., 1.11, "", "", "", "", "", "", "", "", 
  "", "", "", "", "", "", "", "", "", "", "", "", "", "", "", "", "", "", 
  71.3, 2.142252*^6, 73.562, 22.2, 4.506, 2.647, 2851.153, 59.6, 405.126, 
  3.94, 0.4, 53.9, 2.117, "", 54.33, 0.527}, {"LSO", "Africa", "Lesotho", 
  "2020-09-04", 1148., 63., 13.857, 31., 0., 0., 535.885, 29.408, 6.468, 
  14.471, 0., 0., 1.13, "", "", "", "", "", "", "", "", "", "", "", "", "", 
  "", "", "", "", "", "", "", "", "", "", "", "", "", 71.3, 2.142252*^6, 
  73.562, 22.2, 4.506, 2.647, 2851.153, 59.6, 405.126, 3.94, 0.4, 53.9, 
  2.117, "", 54.33, 0.527}, {"LSO", "Africa", "Lesotho", "2020-09-05", 1148., 
  0., 13.857, 31., 0., 0., 535.885, 0., 6.468, 14.471, 0., 0., 1.11, "", "", 
  "", "", "", "", "", "", "", "", "", "", "", "", "", "", "", "", "", "", "", 
  "", "", "", "", "", 71.3, 2.142252*^6, 73.562, 22.2, 4.506, 2.647, 
  2851.153, 59.6, 405.126, 3.94, 0.4, 53.9, 2.117, "", 54.33, 0.527}, 
 {"LSO", "Africa", "Lesotho", "2020-09-06", 1148., 0., 9., 31., 0., 0., 
  535.885, 0., 4.201, 14.471, 0., 0., 1.1, "", "", "", "", "", "", "", "", 
  "", "", "", "", "", "", "", "", "", "", "", "", "", "", "", "", "", "", 
  71.3, 2.142252*^6, 73.562, 22.2, 4.506, 2.647, 2851.153, 59.6, 405.126, 
  3.94, 0.4, 53.9, 2.117, "", 54.33, 0.527}, {"LSO", "Africa", "Lesotho", 
  "2020-09-07", 1148., 0., 9., 31., 0., 0., 535.885, 0., 4.201, 14.471, 0., 
  0., 1.1, "", "", "", "", "", "", "", "", "", "", "", "", "", "", "", "", 
  "", "", "", "", "", "", "", "", "", "", 65.74, 2.142252*^6, 73.562, 22.2, 
  4.506, 2.647, 2851.153, 59.6, 405.126, 3.94, 0.4, 53.9, 2.117, "", 54.33, 
  0.527}, {"LSO", "Africa", "Lesotho", "2020-09-08", 1148., 0., 9., 31., 0., 
  0., 535.885, 0., 4.201, 14.471, 0., 0., 1.1, "", "", "", "", "", "", "", 
  "", "", "", "", "", "", "", "", "", "", "", "", "", "", "", "", "", "", "", 
  65.74, 2.142252*^6, 73.562, 22.2, 4.506, 2.647, 2851.153, 59.6, 405.126, 
  3.94, 0.4, 53.9, 2.117, "", 54.33, 0.527}, {"LSO", "Africa", "Lesotho", 
  "2020-09-09", 1164., 16., 11.286, 31., 0., 0., 543.353, 7.469, 5.268, 
  14.471, 0., 0., 1.1, "", "", "", "", "", "", "", "", "", "", "", "", "", 
  "", "", "", "", "", "", "", "", "", "", "", "", "", 65.74, 2.142252*^6, 
  73.562, 22.2, 4.506, 2.647, 2851.153, 59.6, 405.126, 3.94, 0.4, 53.9, 
  2.117, "", 54.33, 0.527}, {"LSO", "Africa", "Lesotho", "2020-09-10", 1164., 
  0., 11.286, 31., 0., 0., 543.353, 0., 5.268, 14.471, 0., 0., 1.1, "", "", 
  "", "", "", "", "", "", "", "", "", "", "", "", "", "", "", "", "", "", "", 
  "", "", "", "", "", 65.74, 2.142252*^6, 73.562, 22.2, 4.506, 2.647, 
  2851.153, 59.6, 405.126, 3.94, 0.4, 53.9, 2.117, "", 54.33, 0.527}, 
 {"LSO", "Africa", "Lesotho", "2020-09-11", 1245., 81., 13.857, 33., 2., 
  0.286, 581.164, 37.811, 6.468, 15.404, 0.934, 0.133, 1.1, "", "", "", "", 
  "", "", "", "", "", "", "", "", "", "", "", "", "", "", "", "", "", "", "", 
  "", "", "", 65.74, 2.142252*^6, 73.562, 22.2, 4.506, 2.647, 2851.153, 59.6, 
  405.126, 3.94, 0.4, 53.9, 2.117, "", 54.33, 0.527}, 
 {"LSO", "Africa", "Lesotho", "2020-09-12", 1245., 0., 13.857, 33., 0., 
  0.286, 581.164, 0., 6.468, 15.404, 0., 0.133, 1.11, "", "", "", "", "", "", 
  "", "", "", "", "", "", "", "", "", "", "", "", "", "", "", "", "", "", "", 
  "", 65.74, 2.142252*^6, 73.562, 22.2, 4.506, 2.647, 2851.153, 59.6, 
  405.126, 3.94, 0.4, 53.9, 2.117, "", 54.33, 0.527}, 
 {"LSO", "Africa", "Lesotho", "2020-09-13", 1245., 0., 13.857, 33., 0., 
  0.286, 581.164, 0., 6.468, 15.404, 0., 0.133, 1.11, "", "", "", "", "", "", 
  "", "", "", "", "", "", "", "", "", "", "", "", "", "", "", "", "", "", "", 
  "", 65.74, 2.142252*^6, 73.562, 22.2, 4.506, 2.647, 2851.153, 59.6, 
  405.126, 3.94, 0.4, 53.9, 2.117, "", 54.33, 0.527}, 
 {"LSO", "Africa", "Lesotho", "2020-09-14", 1245., 0., 13.857, 33., 0., 
  0.286, 581.164, 0., 6.468, 15.404, 0., 0.133, 1.12, "", "", "", "", "", "", 
  "", "", "", "", "", "", "", "", "", "", "", "", "", "", "", "", "", "", "", 
  "", 65.74, 2.142252*^6, 73.562, 22.2, 4.506, 2.647, 2851.153, 59.6, 
  405.126, 3.94, 0.4, 53.9, 2.117, "", 54.33, 0.527}, 
 {"LSO", "Africa", "Lesotho", "2020-09-15", 1327., 82., 25.571, 33., 0., 
  0.286, 619.442, 38.277, 11.937, 15.404, 0., 0.133, 1.13, "", "", "", "", 
  "", "", "", "", "", "", "", "", "", "", "", "", "", "", "", "", "", "", "", 
  "", "", "", 65.74, 2.142252*^6, 73.562, 22.2, 4.506, 2.647, 2851.153, 59.6, 
  405.126, 3.94, 0.4, 53.9, 2.117, "", 54.33, 0.527}, 
 {"LSO", "Africa", "Lesotho", "2020-09-16", 1327., 0., 23.286, 33., 0., 
  0.286, 619.442, 0., 10.87, 15.404, 0., 0.133, 1.12, "", "", "", "", "", "", 
  "", "", "", "", "", "", "", "", "", "", "", "", "", "", "", "", "", "", "", 
  "", 65.74, 2.142252*^6, 73.562, 22.2, 4.506, 2.647, 2851.153, 59.6, 
  405.126, 3.94, 0.4, 53.9, 2.117, "", 54.33, 0.527}, 
 {"LSO", "Africa", "Lesotho", "2020-09-17", 1327., 0., 23.286, 33., 0., 
  0.286, 619.442, 0., 10.87, 15.404, 0., 0.133, 1.11, "", "", "", "", "", "", 
  "", "", "", "", "", "", "", "", "", "", "", "", "", "", "", "", "", "", "", 
  "", 65.74, 2.142252*^6, 73.562, 22.2, 4.506, 2.647, 2851.153, 59.6, 
  405.126, 3.94, 0.4, 53.9, 2.117, "", 54.33, 0.527}, 
 {"LSO", "Africa", "Lesotho", "2020-09-18", 1390., 63., 20.714, 33., 0., 0., 
  648.85, 29.408, 9.669, 15.404, 0., 0., 1.11, "", "", "", "", "", "", "", 
  "", "", "", "", "", "", "", "", "", "", "", "", "", "", "", "", "", "", "", 
  65.74, 2.142252*^6, 73.562, 22.2, 4.506, 2.647, 2851.153, 59.6, 405.126, 
  3.94, 0.4, 53.9, 2.117, "", 54.33, 0.527}, {"LSO", "Africa", "Lesotho", 
  "2020-09-19", 1390., 0., 20.714, 33., 0., 0., 648.85, 0., 9.669, 15.404, 
  0., 0., 1.1, "", "", "", "", "", "", "", "", "", "", "", "", "", "", "", 
  "", "", "", "", "", "", "", "", "", "", "", 65.74, 2.142252*^6, 73.562, 
  22.2, 4.506, 2.647, 2851.153, 59.6, 405.126, 3.94, 0.4, 53.9, 2.117, "", 
  54.33, 0.527}, {"LSO", "Africa", "Lesotho", "2020-09-20", 1424., 34., 
  25.571, 33., 0., 0., 664.721, 15.871, 11.937, 15.404, 0., 0., 1.1, "", "", 
  "", "", "", "", "", "", "", "", "", "", "", "", "", "", "", "", "", "", "", 
  "", "", "", "", "", 65.74, 2.142252*^6, 73.562, 22.2, 4.506, 2.647, 
  2851.153, 59.6, 405.126, 3.94, 0.4, 53.9, 2.117, "", 54.33, 0.527}, 
 {"LSO", "Africa", "Lesotho", "2020-09-21", 1424., 0., 25.571, 33., 0., 0., 
  664.721, 0., 11.937, 15.404, 0., 0., 1.09, "", "", "", "", "", "", "", "", 
  "", "", "", "", "", "", "", "", "", "", "", "", "", "", "", "", "", "", 
  65.74, 2.142252*^6, 73.562, 22.2, 4.506, 2.647, 2851.153, 59.6, 405.126, 
  3.94, 0.4, 53.9, 2.117, "", 54.33, 0.527}, {"LSO", "Africa", "Lesotho", 
  "2020-09-22", 1424., 0., 13.857, 33., 0., 0., 664.721, 0., 6.468, 15.404, 
  0., 0., 1.08, "", "", "", "", "", "", "", "", "", "", "", "", "", "", "", 
  "", "", "", "", "", "", "", "", "", "", "", 59.26, 2.142252*^6, 73.562, 
  22.2, 4.506, 2.647, 2851.153, 59.6, 405.126, 3.94, 0.4, 53.9, 2.117, "", 
  54.33, 0.527}, {"LSO", "Africa", "Lesotho", "2020-09-23", 1507., 83., 
  25.714, 35., 2., 0.286, 703.465, 38.744, 12.003, 16.338, 0.934, 0.133, 
  1.08, "", "", "", "", "", "", "", "", "", "", "", "", "", "", "", "", "", 
  "", "", "", "", "", "", "", "", "", 59.26, 2.142252*^6, 73.562, 22.2, 
  4.506, 2.647, 2851.153, 59.6, 405.126, 3.94, 0.4, 53.9, 2.117, "", 54.33, 
  0.527}, {"LSO", "Africa", "Lesotho", "2020-09-24", 1554., 47., 32.429, 35., 
  0., 0.286, 725.405, 21.94, 15.138, 16.338, 0., 0.133, 1.06, "", "", "", "", 
  "", "", "", "", "", "", "", "", "", "", "", "", "", "", "", "", "", "", "", 
  "", "", "", 59.26, 2.142252*^6, 73.562, 22.2, 4.506, 2.647, 2851.153, 59.6, 
  405.126, 3.94, 0.4, 53.9, 2.117, "", 54.33, 0.527}, 
 {"LSO", "Africa", "Lesotho", "2020-09-25", 1558., 4., 24., 35., 0., 0.286, 
  727.272, 1.867, 11.203, 16.338, 0., 0.133, 1.03, "", "", "", "", "", "", 
  "", "", "", "", "", "", "", "", "", "", "", "", "", "", "", "", "", "", "", 
  "", 59.26, 2.142252*^6, 73.562, 22.2, 4.506, 2.647, 2851.153, 59.6, 
  405.126, 3.94, 0.4, 53.9, 2.117, "", 54.33, 0.527}, 
 {"LSO", "Africa", "Lesotho", "2020-09-26", 1558., 0., 24., 35., 0., 0.286, 
  727.272, 0., 11.203, 16.338, 0., 0.133, 1.02, "", "", "", "", "", "", "", 
  "", "", "", "", "", "", "", "", "", "", "", "", "", "", "", "", "", "", "", 
  59.26, 2.142252*^6, 73.562, 22.2, 4.506, 2.647, 2851.153, 59.6, 405.126, 
  3.94, 0.4, 53.9, 2.117, "", 54.33, 0.527}, {"LSO", "Africa", "Lesotho", 
  "2020-09-27", 1558., 0., 19.143, 35., 0., 0.286, 727.272, 0., 8.936, 
  16.338, 0., 0.133, 1.01, "", "", "", "", "", "", "", "", "", "", "", "", 
  "", "", "", "", "", "", "", "", "", "", "", "", "", "", 59.26, 2.142252*^6, 
  73.562, 22.2, 4.506, 2.647, 2851.153, 59.6, 405.126, 3.94, 0.4, 53.9, 
  2.117, "", 54.33, 0.527}, {"LSO", "Africa", "Lesotho", "2020-09-28", 1565., 
  7., 20.143, 35., 0., 0.286, 730.54, 3.268, 9.403, 16.338, 0., 0.133, 1., 
  "", "", "", "", "", "", "", "", "", "", "", "", "", "", "", "", "", "", "", 
  "", "", "", "", "", "", "", 59.26, 2.142252*^6, 73.562, 22.2, 4.506, 2.647, 
  2851.153, 59.6, 405.126, 3.94, 0.4, 53.9, 2.117, "", 54.33, 0.527}, 
 {"LSO", "Africa", "Lesotho", "2020-09-29", 1576., 11., 21.714, 35., 0., 
  0.286, 735.674, 5.135, 10.136, 16.338, 0., 0.133, 0.99, "", "", "", "", "", 
  "", "", "", "", "", "", "", "", "", "", "", "", "", "", "", "", "", "", "", 
  "", "", 59.26, 2.142252*^6, 73.562, 22.2, 4.506, 2.647, 2851.153, 59.6, 
  405.126, 3.94, 0.4, 53.9, 2.117, "", 54.33, 0.527}, 
 {"LSO", "Africa", "Lesotho", "2020-09-30", 1595., 19., 12.571, 36., 1., 
  0.143, 744.544, 8.869, 5.868, 16.805, 0.467, 0.067, 0.98, "", "", "", "", 
  "", "", "", "", "", "", "", "", "", "", "", "", "", "", "", "", "", "", "", 
  "", "", "", 59.26, 2.142252*^6, 73.562, 22.2, 4.506, 2.647, 2851.153, 59.6, 
  405.126, 3.94, 0.4, 53.9, 2.117, "", 54.33, 0.527}, 
 {"LSO", "Africa", "Lesotho", "2020-10-01", 1639., 44., 12.143, 38., 2., 
  0.429, 765.083, 20.539, 5.668, 17.738, 0.934, 0.2, 0.97, "", "", "", "", 
  "", "", "", "", "", "", "", "", "", "", "", "", "", "", "", "", "", "", "", 
  "", "", "", 56.48, 2.142252*^6, 73.562, 22.2, 4.506, 2.647, 2851.153, 59.6, 
  405.126, 3.94, 0.4, 53.9, 2.117, "", 54.33, 0.527}, 
 {"LSO", "Africa", "Lesotho", "2020-10-02", 1680., 41., 17.429, 39., 1., 
  0.571, 784.221, 19.139, 8.136, 18.205, 0.467, 0.267, 0.96, "", "", "", "", 
  "", "", "", "", "", "", "", "", "", "", "", "", "", "", "", "", "", "", "", 
  "", "", "", 50.93, 2.142252*^6, 73.562, 22.2, 4.506, 2.647, 2851.153, 59.6, 
  405.126, 3.94, 0.4, 53.9, 2.117, "", 54.33, 0.527}, 
 {"LSO", "Africa", "Lesotho", "2020-10-03", 1680., 0., 17.429, 39., 0., 
  0.571, 784.221, 0., 8.136, 18.205, 0., 0.267, 0.95, "", "", "", "", "", "", 
  "", "", "", "", "", "", "", "", "", "", "", "", "", "", "", "", "", "", "", 
  "", 50.93, 2.142252*^6, 73.562, 22.2, 4.506, 2.647, 2851.153, 59.6, 
  405.126, 3.94, 0.4, 53.9, 2.117, "", 54.33, 0.527}, 
 {"LSO", "Africa", "Lesotho", "2020-10-04", 1683., 3., 17.857, 39., 0., 
  0.571, 785.622, 1.4, 8.336, 18.205, 0., 0.267, 0.93, "", "", "", "", "", 
  "", "", "", "", "", "", "", "", "", "", "", "", "", "", "", "", "", "", "", 
  "", "", 50.93, 2.142252*^6, 73.562, 22.2, 4.506, 2.647, 2851.153, 59.6, 
  405.126, 3.94, 0.4, 53.9, 2.117, "", 54.33, 0.527}, 
 {"LSO", "Africa", "Lesotho", "2020-10-05", 1683., 0., 16.857, 39., 0., 
  0.571, 785.622, 0., 7.869, 18.205, 0., 0.267, 0.92, "", "", "", "", "", "", 
  "", "", "", "", "", "", "", "", "", "", "", "", "", "", "", "", "", "", "", 
  "", 50.93, 2.142252*^6, 73.562, 22.2, 4.506, 2.647, 2851.153, 59.6, 
  405.126, 3.94, 0.4, 53.9, 2.117, "", 54.33, 0.527}, 
 {"LSO", "Africa", "Lesotho", "2020-10-06", 1683., 0., 15.286, 39., 0., 
  0.571, 785.622, 0., 7.135, 18.205, 0., 0.267, 0.91, "", "", "", "", "", "", 
  "", "", "", "", "", "", "", "", "", "", "", "", "", "", "", "", "", "", "", 
  "", 47.22, 2.142252*^6, 73.562, 22.2, 4.506, 2.647, 2851.153, 59.6, 
  405.126, 3.94, 0.4, 53.9, 2.117, "", 54.33, 0.527}, 
 {"LSO", "Africa", "Lesotho", "2020-10-07", 1767., 84., 24.571, 40., 1., 
  0.571, 824.833, 39.211, 11.47, 18.672, 0.467, 0.267, 0.91, "", "", "", "", 
  "", "", "", "", "", "", "", "", "", "", "", "", "", "", "", "", "", "", "", 
  "", "", "", 47.22, 2.142252*^6, 73.562, 22.2, 4.506, 2.647, 2851.153, 59.6, 
  405.126, 3.94, 0.4, 53.9, 2.117, "", 54.33, 0.527}, 
 {"LSO", "Africa", "Lesotho", "2020-10-08", 1786., 19., 21., 41., 1., 0.429, 
  833.702, 8.869, 9.803, 19.139, 0.467, 0.2, 0.88, "", "", "", "", "", "", 
  "", "", "", "", "", "", "", "", "", "", "", "", "", "", "", "", "", "", "", 
  "", 47.22, 2.142252*^6, 73.562, 22.2, 4.506, 2.647, 2851.153, 59.6, 
  405.126, 3.94, 0.4, 53.9, 2.117, "", 54.33, 0.527}, 
 {"LSO", "Africa", "Lesotho", "2020-10-09", 1800., 14., 17.143, 42., 1., 
  0.429, 840.237, 6.535, 8.002, 19.606, 0.467, 0.2, 0.86, "", "", "", "", "", 
  "", "", "", "", "", "", "", "", "", "", "", "", "", "", "", "", "", "", "", 
  "", "", 47.22, 2.142252*^6, 73.562, 22.2, 4.506, 2.647, 2851.153, 59.6, 
  405.126, 3.94, 0.4, 53.9, 2.117, "", 54.33, 0.527}, 
 {"LSO", "Africa", "Lesotho", "2020-10-10", 1800., 0., 17.143, 42., 0., 
  0.429, 840.237, 0., 8.002, 19.606, 0., 0.2, 0.83, "", "", "", "", "", "", 
  "", "", "", "", "", "", "", "", "", "", "", "", "", "", "", "", "", "", "", 
  "", 47.22, 2.142252*^6, 73.562, 22.2, 4.506, 2.647, 2851.153, 59.6, 
  405.126, 3.94, 0.4, 53.9, 2.117, "", 54.33, 0.527}, 
 {"LSO", "Africa", "Lesotho", "2020-10-11", 1805., 5., 17.429, 42., 0., 
  0.429, 842.571, 2.334, 8.136, 19.606, 0., 0.2, 0.81, "", "", "", "", "", 
  "", "", "", "", "", "", "", "", "", "", "", "", "", "", "", "", "", "", "", 
  "", "", 47.22, 2.142252*^6, 73.562, 22.2, 4.506, 2.647, 2851.153, 59.6, 
  405.126, 3.94, 0.4, 53.9, 2.117, "", 54.33, 0.527}, 
 {"LSO", "Africa", "Lesotho", "2020-10-12", 1805., 0., 17.429, 42., 0., 
  0.429, 842.571, 0., 8.136, 19.606, 0., 0.2, 0.79, "", "", "", "", "", "", 
  "", "", "", "", "", "", "", "", "", "", "", "", "", "", "", "", "", "", "", 
  "", 47.22, 2.142252*^6, 73.562, 22.2, 4.506, 2.647, 2851.153, 59.6, 
  405.126, 3.94, 0.4, 53.9, 2.117, "", 54.33, 0.527}, 
 {"LSO", "Africa", "Lesotho", "2020-10-13", 1822., 17., 19.857, 42., 0., 
  0.429, 850.507, 7.936, 9.269, 19.606, 0., 0.2, 0.77, "", "", "", "", "", 
  "", "", "", "", "", "", "", "", "", "", "", "", "", "", "", "", "", "", "", 
  "", "", 47.22, 2.142252*^6, 73.562, 22.2, 4.506, 2.647, 2851.153, 59.6, 
  405.126, 3.94, 0.4, 53.9, 2.117, "", 54.33, 0.527}, 
 {"LSO", "Africa", "Lesotho", "2020-10-14", 1833., 11., 9.429, 42., 0., 
  0.286, 855.642, 5.135, 4.401, 19.606, 0., 0.133, 0.75, "", "", "", "", "", 
  "", "", "", "", "", "", "", "", "", "", "", "", "", "", "", "", "", "", "", 
  "", "", 47.22, 2.142252*^6, 73.562, 22.2, 4.506, 2.647, 2851.153, 59.6, 
  405.126, 3.94, 0.4, 53.9, 2.117, "", 54.33, 0.527}, 
 {"LSO", "Africa", "Lesotho", "2020-10-15", 1833., 0., 6.714, 42., 0., 0.143, 
  855.642, 0., 3.134, 19.606, 0., 0.067, 0.73, "", "", "", "", "", "", "", 
  "", "", "", "", "", "", "", "", "", "", "", "", "", "", "", "", "", "", "", 
  47.22, 2.142252*^6, 73.562, 22.2, 4.506, 2.647, 2851.153, 59.6, 405.126, 
  3.94, 0.4, 53.9, 2.117, "", 54.33, 0.527}, {"LSO", "Africa", "Lesotho", 
  "2020-10-16", 1833., 0., 4.714, 42., 0., 0., 855.642, 0., 2.201, 19.606, 
  0., 0., 0.72, "", "", "", "", "", "", "", "", "", "", "", "", "", "", "", 
  "", "", "", "", "", "", "", "", "", "", "", 47.22, 2.142252*^6, 73.562, 
  22.2, 4.506, 2.647, 2851.153, 59.6, 405.126, 3.94, 0.4, 53.9, 2.117, "", 
  54.33, 0.527}, {"LSO", "Africa", "Lesotho", "2020-10-17", 1833., 0., 4.714, 
  42., 0., 0., 855.642, 0., 2.201, 19.606, 0., 0., 0.71, "", "", "", "", "", 
  "", "", "", "", "", "", "", "", "", "", "", "", "", "", "", "", "", "", "", 
  "", "", 47.22, 2.142252*^6, 73.562, 22.2, 4.506, 2.647, 2851.153, 59.6, 
  405.126, 3.94, 0.4, 53.9, 2.117, "", 54.33, 0.527}, 
 {"LSO", "Africa", "Lesotho", "2020-10-18", 1833., 0., 4., 42., 0., 0., 
  855.642, 0., 1.867, 19.606, 0., 0., 0.7, "", "", "", "", "", "", "", "", 
  "", "", "", "", "", "", "", "", "", "", "", "", "", "", "", "", "", "", 
  47.22, 2.142252*^6, 73.562, 22.2, 4.506, 2.647, 2851.153, 59.6, 405.126, 
  3.94, 0.4, 53.9, 2.117, "", 54.33, 0.527}, {"LSO", "Africa", "Lesotho", 
  "2020-10-19", 1833., 0., 4., 42., 0., 0., 855.642, 0., 1.867, 19.606, 0., 
  0., 0.69, "", "", "", "", "", "", "", "", "", "", "", "", "", "", "", "", 
  "", "", "", "", "", "", "", "", "", "", 47.22, 2.142252*^6, 73.562, 22.2, 
  4.506, 2.647, 2851.153, 59.6, 405.126, 3.94, 0.4, 53.9, 2.117, "", 54.33, 
  0.527}, {"LSO", "Africa", "Lesotho", "2020-10-20", 1918., 85., 13.714, 43., 
  1., 0.143, 895.32, 39.678, 6.402, 20.072, 0.467, 0.067, 0.68, "", "", "", 
  "", "", "", "", "", "", "", "", "", "", "", "", "", "", "", "", "", "", "", 
  "", "", "", "", 47.22, 2.142252*^6, 73.562, 22.2, 4.506, 2.647, 2851.153, 
  59.6, 405.126, 3.94, 0.4, 53.9, 2.117, "", 54.33, 0.527}, 
 {"LSO", "Africa", "Lesotho", "2020-10-21", 1918., 0., 12.143, 43., 0., 
  0.143, 895.32, 0., 5.668, 20.072, 0., 0.067, 0.67, "", "", "", "", "", "", 
  "", "", "", "", "", "", "", "", "", "", "", "", "", "", "", "", "", "", "", 
  "", 47.22, 2.142252*^6, 73.562, 22.2, 4.506, 2.647, 2851.153, 59.6, 
  405.126, 3.94, 0.4, 53.9, 2.117, "", 54.33, 0.527}, 
 {"LSO", "Africa", "Lesotho", "2020-10-22", 1923., 5., 12.857, 43., 0., 
  0.143, 897.653, 2.334, 6.002, 20.072, 0., 0.067, 0.67, "", "", "", "", "", 
  "", "", "", "", "", "", "", "", "", "", "", "", "", "", "", "", "", "", "", 
  "", "", 47.22, 2.142252*^6, 73.562, 22.2, 4.506, 2.647, 2851.153, 59.6, 
  405.126, 3.94, 0.4, 53.9, 2.117, "", 54.33, 0.527}, 
 {"LSO", "Africa", "Lesotho", "2020-10-23", 1934., 11., 14.429, 43., 0., 
  0.143, 902.788, 5.135, 6.735, 20.072, 0., 0.067, 0.66, "", "", "", "", "", 
  "", "", "", "", "", "", "", "", "", "", "", "", "", "", "", "", "", "", "", 
  "", "", 47.22, 2.142252*^6, 73.562, 22.2, 4.506, 2.647, 2851.153, 59.6, 
  405.126, 3.94, 0.4, 53.9, 2.117, "", 54.33, 0.527}, 
 {"LSO", "Africa", "Lesotho", "2020-10-24", 1940., 6., 15.286, 43., 0., 
  0.143, 905.589, 2.801, 7.135, 20.072, 0., 0.067, 0.66, "", "", "", "", "", 
  "", "", "", "", "", "", "", "", "", "", "", "", "", "", "", "", "", "", "", 
  "", "", 47.22, 2.142252*^6, 73.562, 22.2, 4.506, 2.647, 2851.153, 59.6, 
  405.126, 3.94, 0.4, 53.9, 2.117, "", 54.33, 0.527}, 
 {"LSO", "Africa", "Lesotho", "2020-10-25", 1940., 0., 15.286, 43., 0., 
  0.143, 905.589, 0., 7.135, 20.072, 0., 0.067, 0.66, "", "", "", "", "", "", 
  "", "", "", "", "", "", "", "", "", "", "", "", "", "", "", "", "", "", "", 
  "", 47.22, 2.142252*^6, 73.562, 22.2, 4.506, 2.647, 2851.153, 59.6, 
  405.126, 3.94, 0.4, 53.9, 2.117, "", 54.33, 0.527}, 
 {"LSO", "Africa", "Lesotho", "2020-10-26", 1943., 3., 15.714, 43., 0., 
  0.143, 906.989, 1.4, 7.335, 20.072, 0., 0.067, 0.66, "", "", "", "", "", 
  "", "", "", "", "", "", "", "", "", "", "", "", "", "", "", "", "", "", "", 
  "", "", 47.22, 2.142252*^6, 73.562, 22.2, 4.506, 2.647, 2851.153, 59.6, 
  405.126, 3.94, 0.4, 53.9, 2.117, "", 54.33, 0.527}, 
 {"LSO", "Africa", "Lesotho", "2020-10-27", 1947., 4., 4.143, 43., 0., 0., 
  908.857, 1.867, 1.934, 20.072, 0., 0., 0.66, "", "", "", "", "", "", "", 
  "", "", "", "", "", "", "", "", "", "", "", "", "", "", "", "", "", "", "", 
  47.22, 2.142252*^6, 73.562, 22.2, 4.506, 2.647, 2851.153, 59.6, 405.126, 
  3.94, 0.4, 53.9, 2.117, "", 54.33, 0.527}, {"LSO", "Africa", "Lesotho", 
  "2020-10-28", 1947., 0., 4.143, 43., 0., 0., 908.857, 0., 1.934, 20.072, 
  0., 0., 0.66, "", "", "", "", "", "", "", "", "", "", "", "", "", "", "", 
  "", "", "", "", "", "", "", "", "", "", "", 47.22, 2.142252*^6, 73.562, 
  22.2, 4.506, 2.647, 2851.153, 59.6, 405.126, 3.94, 0.4, 53.9, 2.117, "", 
  54.33, 0.527}, {"LSO", "Africa", "Lesotho", "2020-10-29", 1947., 0., 3.429, 
  43., 0., 0., 908.857, 0., 1.6, 20.072, 0., 0., 0.66, "", "", "", "", "", 
  "", "", "", "", "", "", "", "", "", "", "", "", "", "", "", "", "", "", "", 
  "", "", 47.22, 2.142252*^6, 73.562, 22.2, 4.506, 2.647, 2851.153, 59.6, 
  405.126, 3.94, 0.4, 53.9, 2.117, "", 54.33, 0.527}, 
 {"LSO", "Africa", "Lesotho", "2020-10-30", 1953., 6., 2.714, 44., 1., 0.143, 
  911.657, 2.801, 1.267, 20.539, 0.467, 0.067, 0.67, "", "", "", "", "", "", 
  "", "", "", "", "", "", "", "", "", "", "", "", "", "", "", "", "", "", "", 
  "", 47.22, 2.142252*^6, 73.562, 22.2, 4.506, 2.647, 2851.153, 59.6, 
  405.126, 3.94, 0.4, 53.9, 2.117, "", 54.33, 0.527}, 
 {"LSO", "Africa", "Lesotho", "2020-10-31", 1953., 0., 1.857, 44., 0., 0.143, 
  911.657, 0., 0.867, 20.539, 0., 0.067, 0.68, "", "", "", "", "", "", "", 
  "", "", "", "", "", "", "", "", "", "", "", "", "", "", "", "", "", "", "", 
  47.22, 2.142252*^6, 73.562, 22.2, 4.506, 2.647, 2851.153, 59.6, 405.126, 
  3.94, 0.4, 53.9, 2.117, "", 54.33, 0.527}, {"LSO", "Africa", "Lesotho", 
  "2020-11-01", 1953., 0., 1.857, 44., 0., 0.143, 911.657, 0., 0.867, 20.539, 
  0., 0.067, 0.68, "", "", "", "", "", "", "", "", "", "", "", "", "", "", 
  "", "", "", "", "", "", "", "", "", "", "", "", 47.22, 2.142252*^6, 73.562, 
  22.2, 4.506, 2.647, 2851.153, 59.6, 405.126, 3.94, 0.4, 53.9, 2.117, "", 
  54.33, 0.527}, {"LSO", "Africa", "Lesotho", "2020-11-02", 1961., 8., 2.571, 
  44., 0., 0.143, 915.392, 3.734, 1.2, 20.539, 0., 0.067, 0.69, "", "", "", 
  "", "", "", "", "", "", "", "", "", "", "", "", "", "", "", "", "", "", "", 
  "", "", "", "", 47.22, 2.142252*^6, 73.562, 22.2, 4.506, 2.647, 2851.153, 
  59.6, 405.126, 3.94, 0.4, 53.9, 2.117, "", 54.33, 0.527}, 
 {"LSO", "Africa", "Lesotho", "2020-11-03", 1961., 0., 2., 44., 0., 0.143, 
  915.392, 0., 0.934, 20.539, 0., 0.067, 0.7, "", "", "", "", "", "", "", "", 
  "", "", "", "", "", "", "", "", "", "", "", "", "", "", "", "", "", "", 
  47.22, 2.142252*^6, 73.562, 22.2, 4.506, 2.647, 2851.153, 59.6, 405.126, 
  3.94, 0.4, 53.9, 2.117, "", 54.33, 0.527}, {"LSO", "Africa", "Lesotho", 
  "2020-11-04", 1963., 2., 2.286, 44., 0., 0.143, 916.325, 0.934, 1.067, 
  20.539, 0., 0.067, 0.7, "", "", "", "", "", "", "", "", "", "", "", "", "", 
  "", "", "", "", "", "", "", "", "", "", "", "", "", 47.22, 2.142252*^6, 
  73.562, 22.2, 4.506, 2.647, 2851.153, 59.6, 405.126, 3.94, 0.4, 53.9, 
  2.117, "", 54.33, 0.527}, {"LSO", "Africa", "Lesotho", "2020-11-05", 1963., 
  0., 2.286, 44., 0., 0.143, 916.325, 0., 1.067, 20.539, 0., 0.067, 0.71, "", 
  "", "", "", "", "", "", "", "", "", "", "", "", "", "", "", "", "", "", "", 
  "", "", "", "", "", "", 47.22, 2.142252*^6, 73.562, 22.2, 4.506, 2.647, 
  2851.153, 59.6, 405.126, 3.94, 0.4, 53.9, 2.117, "", 54.33, 0.527}, 
 {"LSO", "Africa", "Lesotho", "2020-11-06", 1967., 4., 2., 44., 0., 0., 
  918.193, 1.867, 0.934, 20.539, 0., 0., 0.72, "", "", "", "", "", "", "", 
  "", "", "", "", "", "", "", "", "", "", "", "", "", "", "", "", "", "", "", 
  47.22, 2.142252*^6, 73.562, 22.2, 4.506, 2.647, 2851.153, 59.6, 405.126, 
  3.94, 0.4, 53.9, 2.117, "", 54.33, 0.527}, {"LSO", "Africa", "Lesotho", 
  "2020-11-07", 1967., 0., 2., 44., 0., 0., 918.193, 0., 0.934, 20.539, 0., 
  0., 0.73, "", "", "", "", "", "", "", "", "", "", "", "", "", "", "", "", 
  "", "", "", "", "", "", "", "", "", "", 47.22, 2.142252*^6, 73.562, 22.2, 
  4.506, 2.647, 2851.153, 59.6, 405.126, 3.94, 0.4, 53.9, 2.117, "", 54.33, 
  0.527}, {"LSO", "Africa", "Lesotho", "2020-11-08", 1967., 0., 2., 44., 0., 
  0., 918.193, 0., 0.934, 20.539, 0., 0., 0.75, "", "", "", "", "", "", "", 
  "", "", "", "", "", "", "", "", "", "", "", "", "", "", "", "", "", "", "", 
  47.22, 2.142252*^6, 73.562, 22.2, 4.506, 2.647, 2851.153, 59.6, 405.126, 
  3.94, 0.4, 53.9, 2.117, "", 54.33, 0.527}, {"LSO", "Africa", "Lesotho", 
  "2020-11-09", 1967., 0., 0.857, 44., 0., 0., 918.193, 0., 0.4, 20.539, 0., 
  0., 0.76, "", "", "", "", "", "", "", "", "", "", "", "", "", "", "", "", 
  "", "", "", "", "", "", "", "", "", "", 47.22, 2.142252*^6, 73.562, 22.2, 
  4.506, 2.647, 2851.153, 59.6, 405.126, 3.94, 0.4, 53.9, 2.117, "", 54.33, 
  0.527}, {"LSO", "Africa", "Lesotho", "2020-11-10", 2026., 59., 9.286, 44., 
  0., 0., 945.734, 27.541, 4.335, 20.539, 0., 0., 0.77, "", "", "", "", "", 
  "", "", "", "", "", "", "", "", "", "", "", "", "", "", "", "", "", "", "", 
  "", "", 47.22, 2.142252*^6, 73.562, 22.2, 4.506, 2.647, 2851.153, 59.6, 
  405.126, 3.94, 0.4, 53.9, 2.117, "", 54.33, 0.527}, 
 {"LSO", "Africa", "Lesotho", "2020-11-11", 2026., 0., 9., 44., 0., 0., 
  945.734, 0., 4.201, 20.539, 0., 0., 0.79, "", "", "", "", "", "", "", "", 
  "", "", "", "", "", "", "", "", "", "", "", "", "", "", "", "", "", "", 
  47.22, 2.142252*^6, 73.562, 22.2, 4.506, 2.647, 2851.153, 59.6, 405.126, 
  3.94, 0.4, 53.9, 2.117, "", 54.33, 0.527}, {"LSO", "Africa", "Lesotho", 
  "2020-11-12", 2026., 0., 9., 44., 0., 0., 945.734, 0., 4.201, 20.539, 0., 
  0., 0.81, "", "", "", "", "", "", "", "", "", "", "", "", "", "", "", "", 
  "", "", "", "", "", "", "", "", "", "", 47.22, 2.142252*^6, 73.562, 22.2, 
  4.506, 2.647, 2851.153, 59.6, 405.126, 3.94, 0.4, 53.9, 2.117, "", 54.33, 
  0.527}, {"LSO", "Africa", "Lesotho", "2020-11-13", 2041., 15., 10.571, 44., 
  0., 0., 952.736, 7.002, 4.935, 20.539, 0., 0., 0.83, "", "", "", "", "", 
  "", "", "", "", "", "", "", "", "", "", "", "", "", "", "", "", "", "", "", 
  "", "", 47.22, 2.142252*^6, 73.562, 22.2, 4.506, 2.647, 2851.153, 59.6, 
  405.126, 3.94, 0.4, 53.9, 2.117, "", 54.33, 0.527}, 
 {"LSO", "Africa", "Lesotho", "2020-11-14", 2041., 0., 10.571, 44., 0., 0., 
  952.736, 0., 4.935, 20.539, 0., 0., 0.85, "", "", "", "", "", "", "", "", 
  "", "", "", "", "", "", "", "", "", "", "", "", "", "", "", "", "", "", 
  47.22, 2.142252*^6, 73.562, 22.2, 4.506, 2.647, 2851.153, 59.6, 405.126, 
  3.94, 0.4, 53.9, 2.117, "", 54.33, 0.527}, {"LSO", "Africa", "Lesotho", 
  "2020-11-15", 2041., 0., 10.571, 44., 0., 0., 952.736, 0., 4.935, 20.539, 
  0., 0., 0.87, "", "", "", "", "", "", "", "", "", "", "", "", "", "", "", 
  "", "", "", "", "", "", "", "", "", "", "", 47.22, 2.142252*^6, 73.562, 
  22.2, 4.506, 2.647, 2851.153, 59.6, 405.126, 3.94, 0.4, 53.9, 2.117, "", 
  54.33, 0.527}, {"LSO", "Africa", "Lesotho", "2020-11-16", 2041., 0., 
  10.571, 44., 0., 0., 952.736, 0., 4.935, 20.539, 0., 0., 0.89, "", "", "", 
  "", "", "", "", "", "", "", "", "", "", "", "", "", "", "", "", "", "", "", 
  "", "", "", "", 47.22, 2.142252*^6, 73.562, 22.2, 4.506, 2.647, 2851.153, 
  59.6, 405.126, 3.94, 0.4, 53.9, 2.117, "", 54.33, 0.527}, 
 {"LSO", "Africa", "Lesotho", "2020-11-17", 2052., 11., 3.714, 44., 0., 0., 
  957.871, 5.135, 1.734, 20.539, 0., 0., 0.92, "", "", "", "", "", "", "", 
  "", "", "", "", "", "", "", "", "", "", "", "", "", "", "", "", "", "", "", 
  47.22, 2.142252*^6, 73.562, 22.2, 4.506, 2.647, 2851.153, 59.6, 405.126, 
  3.94, 0.4, 53.9, 2.117, "", 54.33, 0.527}, {"LSO", "Africa", "Lesotho", 
  "2020-11-18", 2058., 6., 4.571, 44., 0., 0., 960.671, 2.801, 2.134, 20.539, 
  0., 0., 0.94, "", "", "", "", "", "", "", "", "", "", "", "", "", "", "", 
  "", "", "", "", "", "", "", "", "", "", "", 47.22, 2.142252*^6, 73.562, 
  22.2, 4.506, 2.647, 2851.153, 59.6, 405.126, 3.94, 0.4, 53.9, 2.117, "", 
  54.33, 0.527}, {"LSO", "Africa", "Lesotho", "2020-11-19", 2065., 7., 5.571, 
  44., 0., 0., 963.939, 3.268, 2.601, 20.539, 0., 0., 0.97, "", "", "", "", 
  "", "", "", "", "", "", "", "", "", "", "", "", "", "", "", "", "", "", "", 
  "", "", "", 47.22, 2.142252*^6, 73.562, 22.2, 4.506, 2.647, 2851.153, 59.6, 
  405.126, 3.94, 0.4, 53.9, 2.117, "", 54.33, 0.527}, 
 {"LSO", "Africa", "Lesotho", "2020-11-20", 2066., 1., 3.571, 44., 0., 0., 
  964.406, 0.467, 1.667, 20.539, 0., 0., 0.99, "", "", "", "", "", "", "", 
  "", "", "", "", "", "", "", "", "", "", "", "", "", "", "", "", "", "", "", 
  47.22, 2.142252*^6, 73.562, 22.2, 4.506, 2.647, 2851.153, 59.6, 405.126, 
  3.94, 0.4, 53.9, 2.117, "", 54.33, 0.527}, {"LSO", "Africa", "Lesotho", 
  "2020-11-21", 2085., 19., 6.286, 44., 0., 0., 973.275, 8.869, 2.934, 
  20.539, 0., 0., 1.02, "", "", "", "", "", "", "", "", "", "", "", "", "", 
  "", "", "", "", "", "", "", "", "", "", "", "", "", 47.22, 2.142252*^6, 
  73.562, 22.2, 4.506, 2.647, 2851.153, 59.6, 405.126, 3.94, 0.4, 53.9, 
  2.117, "", 54.33, 0.527}, {"LSO", "Africa", "Lesotho", "2020-11-22", 2086., 
  1., 6.429, 44., 0., 0., 973.742, 0.467, 3.001, 20.539, 0., 0., 1.03, "", 
  "", "", "", "", "", "", "", "", "", "", "", "", "", "", "", "", "", "", "", 
  "", "", "", "", "", "", 47.22, 2.142252*^6, 73.562, 22.2, 4.506, 2.647, 
  2851.153, 59.6, 405.126, 3.94, 0.4, 53.9, 2.117, "", 54.33, 0.527}, 
 {"LSO", "Africa", "Lesotho", "2020-11-23", 2086., 0., 6.429, 44., 0., 0., 
  973.742, 0., 3.001, 20.539, 0., 0., 1.05, "", "", "", "", "", "", "", "", 
  "", "", "", "", "", "", "", "", "", "", "", "", "", "", "", "", "", "", 
  47.22, 2.142252*^6, 73.562, 22.2, 4.506, 2.647, 2851.153, 59.6, 405.126, 
  3.94, 0.4, 53.9, 2.117, "", 54.33, 0.527}, {"LSO", "Africa", "Lesotho", 
  "2020-11-24", 2092., 6., 5.714, 44., 0., 0., 976.542, 2.801, 2.667, 20.539, 
  0., 0., 1.07, "", "", "", "", "", "", "", "", "", "", "", "", "", "", "", 
  "", "", "", "", "", "", "", "", "", "", "", 47.22, 2.142252*^6, 73.562, 
  22.2, 4.506, 2.647, 2851.153, 59.6, 405.126, 3.94, 0.4, 53.9, 2.117, "", 
  54.33, 0.527}, {"LSO", "Africa", "Lesotho", "2020-11-25", 2092., 0., 4.857, 
  44., 0., 0., 976.542, 0., 2.267, 20.539, 0., 0., 1.09, "", "", "", "", "", 
  "", "", "", "", "", "", "", "", "", "", "", "", "", "", "", "", "", "", "", 
  "", "", 47.22, 2.142252*^6, 73.562, 22.2, 4.506, 2.647, 2851.153, 59.6, 
  405.126, 3.94, 0.4, 53.9, 2.117, "", 54.33, 0.527}, 
 {"LSO", "Africa", "Lesotho", "2020-11-26", 2109., 17., 6.286, 44., 0., 0., 
  984.478, 7.936, 2.934, 20.539, 0., 0., 1.12, "", "", "", "", "", "", "", 
  "", "", "", "", "", "", "", "", "", "", "", "", "", "", "", "", "", "", "", 
  47.22, 2.142252*^6, 73.562, 22.2, 4.506, 2.647, 2851.153, 59.6, 405.126, 
  3.94, 0.4, 53.9, 2.117, "", 54.33, 0.527}, {"LSO", "Africa", "Lesotho", 
  "2020-11-27", 2109., 0., 6.143, 44., 0., 0., 984.478, 0., 2.867, 20.539, 
  0., 0., 1.14, "", "", "", "", "", "", "", "", "", "", "", "", "", "", "", 
  "", "", "", "", "", "", "", "", "", "", "", 47.22, 2.142252*^6, 73.562, 
  22.2, 4.506, 2.647, 2851.153, 59.6, 405.126, 3.94, 0.4, 53.9, 2.117, "", 
  54.33, 0.527}, {"LSO", "Africa", "Lesotho", "2020-11-28", 2109., 0., 3.429, 
  44., 0., 0., 984.478, 0., 1.6, 20.539, 0., 0., 1.16, "", "", "", "", "", 
  "", "", "", "", "", "", "", "", "", "", "", "", "", "", "", "", "", "", "", 
  "", "", 47.22, 2.142252*^6, 73.562, 22.2, 4.506, 2.647, 2851.153, 59.6, 
  405.126, 3.94, 0.4, 53.9, 2.117, "", 54.33, 0.527}, 
 {"LSO", "Africa", "Lesotho", "2020-11-29", 2109., 0., 3.286, 44., 0., 0., 
  984.478, 0., 1.534, 20.539, 0., 0., 1.19, "", "", "", "", "", "", "", "", 
  "", "", "", "", "", "", "", "", "", "", "", "", "", "", "", "", "", "", 
  47.22, 2.142252*^6, 73.562, 22.2, 4.506, 2.647, 2851.153, 59.6, 405.126, 
  3.94, 0.4, 53.9, 2.117, "", 54.33, 0.527}, {"LSO", "Africa", "Lesotho", 
  "2020-11-30", 2109., 0., 3.286, 44., 0., 0., 984.478, 0., 1.534, 20.539, 
  0., 0., 1.22, "", "", "", "", "", "", "", "", "", "", "", "", "", "", "", 
  "", "", "", "", "", "", "", "", "", "", "", 47.22, 2.142252*^6, 73.562, 
  22.2, 4.506, 2.647, 2851.153, 59.6, 405.126, 3.94, 0.4, 53.9, 2.117, "", 
  54.33, 0.527}, {"LSO", "Africa", "Lesotho", "2020-12-01", 2137., 28., 
  6.429, 44., 0., 0., 997.548, 13.07, 3.001, 20.539, 0., 0., 1.26, "", "", 
  "", "", "", "", "", "", "", "", "", "", "", "", "", "", "", "", "", "", "", 
  "", "", "", "", "", 36.11, 2.142252*^6, 73.562, 22.2, 4.506, 2.647, 
  2851.153, 59.6, 405.126, 3.94, 0.4, 53.9, 2.117, "", 54.33, 0.527}, 
 {"LSO", "Africa", "Lesotho", "2020-12-02", 2142., 5., 7.143, 44., 0., 0., 
  999.882, 2.334, 3.334, 20.539, 0., 0., 1.27, "", "", "", "", "", "", "", 
  "", "", "", "", "", "", "", "", "", "", "", "", "", "", "", "", "", "", "", 
  36.11, 2.142252*^6, 73.562, 22.2, 4.506, 2.647, 2851.153, 59.6, 405.126, 
  3.94, 0.4, 53.9, 2.117, "", 54.33, 0.527}, {"LSO", "Africa", "Lesotho", 
  "2020-12-03", 2145., 3., 5.143, 44., 0., 0., 1001.283, 1.4, 2.401, 20.539, 
  0., 0., 1.28, "", "", "", "", "", "", "", "", "", "", "", "", "", "", "", 
  "", "", "", "", "", "", "", "", "", "", "", 36.11, 2.142252*^6, 73.562, 
  22.2, 4.506, 2.647, 2851.153, 59.6, 405.126, 3.94, 0.4, 53.9, 2.117, "", 
  54.33, 0.527}, {"LSO", "Africa", "Lesotho", "2020-12-04", 2150., 5., 5.857, 
  44., 0., 0., 1003.617, 2.334, 2.734, 20.539, 0., 0., 1.3, "", "", "", "", 
  "", "", "", "", "", "", "", "", "", "", "", "", "", "", "", "", "", "", "", 
  "", "", "", 36.11, 2.142252*^6, 73.562, 22.2, 4.506, 2.647, 2851.153, 59.6, 
  405.126, 3.94, 0.4, 53.9, 2.117, "", 54.33, 0.527}, 
 {"LSO", "Africa", "Lesotho", "2020-12-05", 2150., 0., 5.857, 44., 0., 0., 
  1003.617, 0., 2.734, 20.539, 0., 0., 1.32, "", "", "", "", "", "", "", "", 
  "", "", "", "", "", "", "", "", "", "", "", "", "", "", "", "", "", "", 
  36.11, 2.142252*^6, 73.562, 22.2, 4.506, 2.647, 2851.153, 59.6, 405.126, 
  3.94, 0.4, 53.9, 2.117, "", 54.33, 0.527}, {"LSO", "Africa", "Lesotho", 
  "2020-12-06", 2150., 0., 5.857, 44., 0., 0., 1003.617, 0., 2.734, 20.539, 
  0., 0., 1.35, "", "", "", "", "", "", "", "", "", "", "", "", "", "", "", 
  "", "", "", "", "", "", "", "", "", "", "", 36.11, 2.142252*^6, 73.562, 
  22.2, 4.506, 2.647, 2851.153, 59.6, 405.126, 3.94, 0.4, 53.9, 2.117, "", 
  54.33, 0.527}, {"LSO", "Africa", "Lesotho", "2020-12-07", 2150., 0., 5.857, 
  44., 0., 0., 1003.617, 0., 2.734, 20.539, 0., 0., 1.38, "", "", "", "", "", 
  "", "", "", "", "", "", "", "", "", "", "", "", "", "", "", "", "", "", "", 
  "", "", 36.11, 2.142252*^6, 73.562, 22.2, 4.506, 2.647, 2851.153, 59.6, 
  405.126, 3.94, 0.4, 53.9, 2.117, "", 54.33, 0.527}, 
 {"LSO", "Africa", "Lesotho", "2020-12-08", 2150., 0., 1.857, 44., 0., 0., 
  1003.617, 0., 0.867, 20.539, 0., 0., 1.41, "", "", "", "", "", "", "", "", 
  "", "", "", "", "", "", "", "", "", "", "", "", "", "", "", "", "", "", 
  36.11, 2.142252*^6, 73.562, 22.2, 4.506, 2.647, 2851.153, 59.6, 405.126, 
  3.94, 0.4, 53.9, 2.117, "", 54.33, 0.527}, {"LSO", "Africa", "Lesotho", 
  "2020-12-09", 2164., 14., 3.143, 44., 0., 0., 1010.152, 6.535, 1.467, 
  20.539, 0., 0., 1.45, "", "", "", "", "", "", "", "", "", "", "", "", "", 
  "", "", "", "", "", "", "", "", "", "", "", "", "", 36.11, 2.142252*^6, 
  73.562, 22.2, 4.506, 2.647, 2851.153, 59.6, 405.126, 3.94, 0.4, 53.9, 
  2.117, "", 54.33, 0.527}, {"LSO", "Africa", "Lesotho", "2020-12-10", 2178., 
  14., 4.714, 44., 0., 0., 1016.687, 6.535, 2.201, 20.539, 0., 0., 1.48, "", 
  "", "", "", "", "", "", "", "", "", "", "", "", "", "", "", "", "", "", "", 
  "", "", "", "", "", "", 36.11, 2.142252*^6, 73.562, 22.2, 4.506, 2.647, 
  2851.153, 59.6, 405.126, 3.94, 0.4, 53.9, 2.117, "", 54.33, 0.527}, 
 {"LSO", "Africa", "Lesotho", "2020-12-11", 2214., 36., 9.143, 44., 0., 0., 
  1033.492, 16.805, 4.268, 20.539, 0., 0., 1.51, "", "", "", "", "", "", "", 
  "", "", "", "", "", "", "", "", "", "", "", "", "", "", "", "", "", "", "", 
  36.11, 2.142252*^6, 73.562, 22.2, 4.506, 2.647, 2851.153, 59.6, 405.126, 
  3.94, 0.4, 53.9, 2.117, "", 54.33, 0.527}, {"LSO", "Africa", "Lesotho", 
  "2020-12-12", 2250., 36., 14.286, 44., 0., 0., 1050.297, 16.805, 6.669, 
  20.539, 0., 0., 1.52, "", "", "", "", "", "", "", "", "", "", "", "", "", 
  "", "", "", "", "", "", "", "", "", "", "", "", "", 36.11, 2.142252*^6, 
  73.562, 22.2, 4.506, 2.647, 2851.153, 59.6, 405.126, 3.94, 0.4, 53.9, 
  2.117, "", 54.33, 0.527}, {"LSO", "Africa", "Lesotho", "2020-12-13", 2250., 
  0., 14.286, 44., 0., 0., 1050.297, 0., 6.669, 20.539, 0., 0., 1.53, "", "", 
  "", "", "", "", "", "", "", "", "", "", "", "", "", "", "", "", "", "", "", 
  "", "", "", "", "", 36.11, 2.142252*^6, 73.562, 22.2, 4.506, 2.647, 
  2851.153, 59.6, 405.126, 3.94, 0.4, 53.9, 2.117, "", 54.33, 0.527}, 
 {"LSO", "Africa", "Lesotho", "2020-12-14", 2277., 27., 18.143, 44., 0., 0., 
  1062.9, 12.604, 8.469, 20.539, 0., 0., 1.53, "", "", "", "", "", "", "", 
  "", "", "", "", "", "", "", "", "", "", "", "", "", "", "", "", "", "", "", 
  36.11, 2.142252*^6, 73.562, 22.2, 4.506, 2.647, 2851.153, 59.6, 405.126, 
  3.94, 0.4, 53.9, 2.117, "", 54.33, 0.527}, {"LSO", "Africa", "Lesotho", 
  "2020-12-15", 2307., 30., 22.429, 44., 0., 0., 1076.904, 14.004, 10.47, 
  20.539, 0., 0., 1.53, "", "", "", "", "", "", "", "", "", "", "", "", "", 
  "", "", "", "", "", "", "", "", "", "", "", "", "", 36.11, 2.142252*^6, 
  73.562, 22.2, 4.506, 2.647, 2851.153, 59.6, 405.126, 3.94, 0.4, 53.9, 
  2.117, "", 54.33, 0.527}, {"LSO", "Africa", "Lesotho", "2020-12-16", 2365., 
  58., 28.714, 46., 2., 0.286, 1103.978, 27.074, 13.404, 21.473, 0.934, 
  0.133, 1.54, "", "", "", "", "", "", "", "", "", "", "", "", "", "", "", 
  "", "", "", "", "", "", "", "", "", "", "", 36.11, 2.142252*^6, 73.562, 
  22.2, 4.506, 2.647, 2851.153, 59.6, 405.126, 3.94, 0.4, 53.9, 2.117, "", 
  54.33, 0.527}, {"LSO", "Africa", "Lesotho", "2020-12-17", 2400., 35., 
  31.714, 46., 0., 0.286, 1120.316, 16.338, 14.804, 21.473, 0., 0.133, 1.53, 
  "", "", "", "", "", "", "", "", "", "", "", "", "", "", "", "", "", "", "", 
  "", "", "", "", "", "", "", 36.11, 2.142252*^6, 73.562, 22.2, 4.506, 2.647, 
  2851.153, 59.6, 405.126, 3.94, 0.4, 53.9, 2.117, "", 54.33, 0.527}, 
 {"LSO", "Africa", "Lesotho", "2020-12-18", 2546., 146., 47.429, 48., 2., 
  0.571, 1188.469, 68.153, 22.14, 22.406, 0.934, 0.267, 1.53, "", "", "", "", 
  "", "", "", "", "", "", "", "", "", "", "", "", "", "", "", "", "", "", "", 
  "", "", "", 36.11, 2.142252*^6, 73.562, 22.2, 4.506, 2.647, 2851.153, 59.6, 
  405.126, 3.94, 0.4, 53.9, 2.117, "", 54.33, 0.527}, 
 {"LSO", "Africa", "Lesotho", "2020-12-19", 2546., 0., 42.286, 48., 0., 
  0.571, 1188.469, 0., 19.739, 22.406, 0., 0.267, 1.51, "", "", "", "", "", 
  "", "", "", "", "", "", "", "", "", "", "", "", "", "", "", "", "", "", "", 
  "", "", 36.11, 2.142252*^6, 73.562, 22.2, 4.506, 2.647, 2851.153, 59.6, 
  405.126, 3.94, 0.4, 53.9, 2.117, "", 54.33, 0.527}, 
 {"LSO", "Africa", "Lesotho", "2020-12-20", 2546., 0., 42.286, 48., 0., 
  0.571, 1188.469, 0., 19.739, 22.406, 0., 0.267, 1.49, "", "", "", "", "", 
  "", "", "", "", "", "", "", "", "", "", "", "", "", "", "", "", "", "", "", 
  "", "", 36.11, 2.142252*^6, 73.562, 22.2, 4.506, 2.647, 2851.153, 59.6, 
  405.126, 3.94, 0.4, 53.9, 2.117, "", 54.33, 0.527}, 
 {"LSO", "Africa", "Lesotho", "2020-12-21", 2546., 0., 38.429, 48., 0., 
  0.571, 1188.469, 0., 17.938, 22.406, 0., 0.267, 1.48, "", "", "", "", "", 
  "", "", "", "", "", "", "", "", "", "", "", "", "", "", "", "", "", "", "", 
  "", "", 36.11, 2.142252*^6, 73.562, 22.2, 4.506, 2.647, 2851.153, 59.6, 
  405.126, 3.94, 0.4, 53.9, 2.117, "", 54.33, 0.527}, 
 {"LSO", "Africa", "Lesotho", "2020-12-22", 2546., 0., 34.143, 48., 0., 
  0.571, 1188.469, 0., 15.938, 22.406, 0., 0.267, 1.48, "", "", "", "", "", 
  "", "", "", "", "", "", "", "", "", "", "", "", "", "", "", "", "", "", "", 
  "", "", 36.11, 2.142252*^6, 73.562, 22.2, 4.506, 2.647, 2851.153, 59.6, 
  405.126, 3.94, 0.4, 53.9, 2.117, "", 54.33, 0.527}, 
 {"LSO", "Africa", "Lesotho", "2020-12-23", 2725., 179., 51.429, 51., 3., 
  0.714, 1272.026, 83.557, 24.007, 23.807, 1.4, 0.333, 1.48, "", "", "", "", 
  "", "", "", "", "", "", "", "", "", "", "", "", "", "", "", "", "", "", "", 
  "", "", "", 36.11, 2.142252*^6, 73.562, 22.2, 4.506, 2.647, 2851.153, 59.6, 
  405.126, 3.94, 0.4, 53.9, 2.117, "", 54.33, 0.527}, 
 {"LSO", "Africa", "Lesotho", "2020-12-24", 2725., 0., 46.429, 51., 0., 
  0.714, 1272.026, 0., 21.673, 23.807, 0., 0.333, 1.46, "", "", "", "", "", 
  "", "", "", "", "", "", "", "", "", "", "", "", "", "", "", "", "", "", "", 
  "", "", 36.11, 2.142252*^6, 73.562, 22.2, 4.506, 2.647, 2851.153, 59.6, 
  405.126, 3.94, 0.4, 53.9, 2.117, "", 54.33, 0.527}, 
 {"LSO", "Africa", "Lesotho", "2020-12-25", 2725., 0., 25.571, 51., 0., 
  0.429, 1272.026, 0., 11.937, 23.807, 0., 0.2, 1.44, "", "", "", "", "", "", 
  "", "", "", "", "", "", "", "", "", "", "", "", "", "", "", "", "", "", "", 
  "", 36.11, 2.142252*^6, 73.562, 22.2, 4.506, 2.647, 2851.153, 59.6, 
  405.126, 3.94, 0.4, 53.9, 2.117, "", 54.33, 0.527}, 
 {"LSO", "Africa", "Lesotho", "2020-12-26", 2725., 0., 25.571, 51., 0., 
  0.429, 1272.026, 0., 11.937, 23.807, 0., 0.2, 1.44, "", "", "", "", "", "", 
  "", "", "", "", "", "", "", "", "", "", "", "", "", "", "", "", "", "", "", 
  "", 36.11, 2.142252*^6, 73.562, 22.2, 4.506, 2.647, 2851.153, 59.6, 
  405.126, 3.94, 0.4, 53.9, 2.117, "", 54.33, 0.527}, 
 {"LSO", "Africa", "Lesotho", "2020-12-27", 2725., 0., 25.571, 51., 0., 
  0.429, 1272.026, 0., 11.937, 23.807, 0., 0.2, 1.44, "", "", "", "", "", "", 
  "", "", "", "", "", "", "", "", "", "", "", "", "", "", "", "", "", "", "", 
  "", 36.11, 2.142252*^6, 73.562, 22.2, 4.506, 2.647, 2851.153, 59.6, 
  405.126, 3.94, 0.4, 53.9, 2.117, "", 54.33, 0.527}, 
 {"LSO", "Africa", "Lesotho", "2020-12-28", 2956., 231., 58.571, 51., 0., 
  0.429, 1379.856, 107.83, 27.341, 23.807, 0., 0.2, 1.43, "", "", "", "", "", 
  "", "", "", "", "", "", "", "", "", "", "", "", "", "", "", "", "", "", "", 
  "", "", 36.11, 2.142252*^6, 73.562, 22.2, 4.506, 2.647, 2851.153, 59.6, 
  405.126, 3.94, 0.4, 53.9, 2.117, "", 54.33, 0.527}, 
 {"LSO", "Africa", "Lesotho", "2020-12-29", 3005., 49., 65.571, 51., 0., 
  0.429, 1402.729, 22.873, 30.609, 23.807, 0., 0.2, 1.4, "", "", "", "", "", 
  "", "", "", "", "", "", "", "", "", "", "", "", "", "", "", "", "", "", "", 
  "", "", 36.11, 2.142252*^6, 73.562, 22.2, 4.506, 2.647, 2851.153, 59.6, 
  405.126, 3.94, 0.4, 53.9, 2.117, "", 54.33, 0.527}, 
 {"LSO", "Africa", "Lesotho", "2020-12-30", 3094., 89., 52.714, 51., 0., 0., 
  1444.275, 41.545, 24.607, 23.807, 0., 0., 1.37, "", "", "", "", "", "", "", 
  "", "", "", "", "", "", "", "", "", "", "", "", "", "", "", "", "", "", "", 
  36.11, 2.142252*^6, 73.562, 22.2, 4.506, 2.647, 2851.153, 59.6, 405.126, 
  3.94, 0.4, 53.9, 2.117, "", 54.33, 0.527}, {"LSO", "Africa", "Lesotho", 
  "2020-12-31", 3094., 0., 52.714, 51., 0., 0., 1444.275, 0., 24.607, 23.807, 
  0., 0., 1.35, "", "", "", "", "", "", "", "", "", "", "", "", "", "", "", 
  "", "", "", "", "", "", "", "", "", "", "", 36.11, 2.142252*^6, 73.562, 
  22.2, 4.506, 2.647, 2851.153, 59.6, 405.126, 3.94, 0.4, 53.9, 2.117, "", 
  54.33, 0.527}, {"LSO", "Africa", "Lesotho", "2021-01-01", 3206., 112., 
  68.714, 51., 0., 0., 1496.556, 52.281, 32.076, 23.807, 0., 0., 1.32, "", 
  "", "", "", "", "", "", "", "", "", "", "", "", "", "", "", "", "", "", "", 
  "", "", "", "", "", "", 36.11, 2.142252*^6, 73.562, 22.2, 4.506, 2.647, 
  2851.153, 59.6, 405.126, 3.94, 0.4, 53.9, 2.117, "", 54.33, 0.527}, 
 {"LSO", "Africa", "Lesotho", "2021-01-02", 3206., 0., 68.714, 65., 14., 2., 
  1496.556, 0., 32.076, 30.342, 6.535, 0.934, 1.3, "", "", "", "", "", "", 
  "", "", "", "", "", "", "", "", "", "", "", "", "", "", "", "", "", "", "", 
  "", 36.11, 2.142252*^6, 73.562, 22.2, 4.506, 2.647, 2851.153, 59.6, 
  405.126, 3.94, 0.4, 53.9, 2.117, "", 54.33, 0.527}, 
 {"LSO", "Africa", "Lesotho", "2021-01-03", 3206., 0., 68.714, 65., 0., 2., 
  1496.556, 0., 32.076, 30.342, 0., 0.934, 1.28, "", "", "", "", "", "", "", 
  "", "", "", "", "", "", "", "", "", "", "", "", "", "", "", "", "", "", "", 
  36.11, 2.142252*^6, 73.562, 22.2, 4.506, 2.647, 2851.153, 59.6, 405.126, 
  3.94, 0.4, 53.9, 2.117, "", 54.33, 0.527}, {"LSO", "Africa", "Lesotho", 
  "2021-01-04", 3206., 0., 35.714, 65., 0., 2., 1496.556, 0., 16.671, 30.342, 
  0., 0.934, 1.26, "", "", "", "", "", "", "", "", "", "", "", "", "", "", 
  "", "", "", "", "", "", "", "", "", "", "", "", 42.59, 2.142252*^6, 73.562, 
  22.2, 4.506, 2.647, 2851.153, 59.6, 405.126, 3.94, 0.4, 53.9, 2.117, "", 
  54.33, 0.527}, {"LSO", "Africa", "Lesotho", "2021-01-05", 3206., 0., 
  28.714, 65., 0., 2., 1496.556, 0., 13.404, 30.342, 0., 0.934, 1.25, "", "", 
  "", "", "", "", "", "", "", "", "", "", "", "", "", "", "", "", "", "", "", 
  "", "", "", "", "", 42.59, 2.142252*^6, 73.562, 22.2, 4.506, 2.647, 
  2851.153, 59.6, 405.126, 3.94, 0.4, 53.9, 2.117, "", 54.33, 0.527}, 
 {"LSO", "Africa", "Lesotho", "2021-01-06", 4137., 931., 149., 73., 8., 
  3.143, 1931.145, 434.589, 69.553, 34.076, 3.734, 1.467, 1.24, "", "", "", 
  "", "", "", "", "", "", "", "", "", "", "", "", "", "", "", "", "", "", "", 
  "", "", "", "", 70.37, 2.142252*^6, 73.562, 22.2, 4.506, 2.647, 2851.153, 
  59.6, 405.126, 3.94, 0.4, 53.9, 2.117, "", 54.33, 0.527}, 
 {"LSO", "Africa", "Lesotho", "2021-01-07", 4351., 214., 179.571, 76., 3., 
  3.571, 2031.04, 99.895, 83.824, 35.477, 1.4, 1.667, 1.23, "", "", "", "", 
  "", "", "", "", "", "", "", "", "", "", "", "", "", "", "", "", "", "", "", 
  "", "", "", 70.37, 2.142252*^6, 73.562, 22.2, 4.506, 2.647, 2851.153, 59.6, 
  405.126, 3.94, 0.4, 53.9, 2.117, "", 54.33, 0.527}, 
 {"LSO", "Africa", "Lesotho", "2021-01-08", 5170., 819., 280.571, 79., 3., 
  4., 2413.348, 382.308, 130.97, 36.877, 1.4, 1.867, 1.22, "", "", "", "", 
  "", "", "", "", "", "", "", "", "", "", "", "", "", "", "", "", "", "", "", 
  "", "", "", 70.37, 2.142252*^6, 73.562, 22.2, 4.506, 2.647, 2851.153, 59.6, 
  405.126, 3.94, 0.4, 53.9, 2.117, "", 54.33, 0.527}, 
 {"LSO", "Africa", "Lesotho", "2021-01-09", 5203., 33., 285.286, 84., 5., 
  2.714, 2428.753, 15.404, 133.171, 39.211, 2.334, 1.267, 1.2, "", "", "", 
  "", "", "", "", "", "", "", "", "", "", "", "", "", "", "", "", "", "", "", 
  "", "", "", "", 70.37, 2.142252*^6, 73.562, 22.2, 4.506, 2.647, 2851.153, 
  59.6, 405.126, 3.94, 0.4, 53.9, 2.117, "", 54.33, 0.527}, 
 {"LSO", "Africa", "Lesotho", "2021-01-10", 5937., 734., 390.143, 85., 1., 
  2.857, 2771.383, 342.63, 182.118, 39.678, 0.467, 1.334, 1.19, "", "", "", 
  "", "", "", "", "", "", "", "", "", "", "", "", "", "", "", "", "", "", "", 
  "", "", "", "", 70.37, 2.142252*^6, 73.562, 22.2, 4.506, 2.647, 2851.153, 
  59.6, 405.126, 3.94, 0.4, 53.9, 2.117, "", 54.33, 0.527}, 
 {"LSO", "Africa", "Lesotho", "2021-01-11", 5937., 0., 390.143, 85., 0., 
  2.857, 2771.383, 0., 182.118, 39.678, 0., 1.334, 1.16, "", "", "", "", "", 
  "", "", "", "", "", "", "", "", "", "", "", "", "", "", "", "", "", "", "", 
  "", "", 70.37, 2.142252*^6, 73.562, 22.2, 4.506, 2.647, 2851.153, 59.6, 
  405.126, 3.94, 0.4, 53.9, 2.117, "", 54.33, 0.527}, 
 {"LSO", "Africa", "Lesotho", "2021-01-12", 5937., 0., 390.143, 85., 0., 
  2.857, 2771.383, 0., 182.118, 39.678, 0., 1.334, 1.13, "", "", "", "", "", 
  "", "", "", "", "", "", "", "", "", "", "", "", "", "", "", "", "", "", "", 
  "", "", 81.48, 2.142252*^6, 73.562, 22.2, 4.506, 2.647, 2851.153, 59.6, 
  405.126, 3.94, 0.4, 53.9, 2.117, "", 54.33, 0.527}, 
 {"LSO", "Africa", "Lesotho", "2021-01-13", 6241., 304., 300.571, 87., 2., 
  2., 2913.289, 141.907, 140.306, 40.611, 0.934, 0.934, 1.11, "", "", "", "", 
  "", "", "", "", "", "", "", "", "", "", "", "", "", "", "", "", "", "", "", 
  "", "", "", 81.48, 2.142252*^6, 73.562, 22.2, 4.506, 2.647, 2851.153, 59.6, 
  405.126, 3.94, 0.4, 53.9, 2.117, "", 54.33, 0.527}, 
 {"LSO", "Africa", "Lesotho", "2021-01-14", 6356., 115., 286.429, 89., 2., 
  1.857, 2966.971, 53.682, 133.704, 41.545, 0.934, 0.867, 1.1, "", "", "", 
  "", "", "", "", "", "", "", "", "", "", "", "", "", "", "", "", "", "", "", 
  "", "", "", "", 81.48, 2.142252*^6, 73.562, 22.2, 4.506, 2.647, 2851.153, 
  59.6, 405.126, 3.94, 0.4, 53.9, 2.117, "", 54.33, 0.527}, 
 {"LSO", "Africa", "Lesotho", "2021-01-15", 6371., 15., 171.571, 93., 4., 2., 
  2973.973, 7.002, 80.089, 43.412, 1.867, 0.934, 1.08, "", "", "", "", "", 
  "", "", "", "", "", "", "", "", "", "", "", "", "", "", "", "", "", "", "", 
  "", "", 81.48, 2.142252*^6, 73.562, 22.2, 4.506, 2.647, 2851.153, 59.6, 
  405.126, 3.94, 0.4, 53.9, 2.117, "", 54.33, 0.527}, 
 {"LSO", "Africa", "Lesotho", "2021-01-16", 6371., 0., 166.857, 93., 0., 
  1.286, 2973.973, 0., 77.889, 43.412, 0., 0.6, 1.07, "", "", "", "", "", "", 
  "", "", "", "", "", "", "", "", "", "", "", "", "", "", "", "", "", "", "", 
  "", 81.48, 2.142252*^6, 73.562, 22.2, 4.506, 2.647, 2851.153, 59.6, 
  405.126, 3.94, 0.4, 53.9, 2.117, "", 54.33, 0.527}, 
 {"LSO", "Africa", "Lesotho", "2021-01-17", 6371., 0., 62., 93., 0., 1.143, 
  2973.973, 0., 28.942, 43.412, 0., 0.533, 1.06, "", "", "", "", "", "", "", 
  "", "", "", "", "", "", "", "", "", "", "", "", "", "", "", "", "", "", "", 
  81.48, 2.142252*^6, 73.562, 22.2, 4.506, 2.647, 2851.153, 59.6, 405.126, 
  3.94, 0.4, 53.9, 2.117, "", 54.33, 0.527}, {"LSO", "Africa", "Lesotho", 
  "2021-01-18", 7018., 647., 154.429, 101., 8., 2.286, 3275.992, 302.019, 
  72.087, 47.147, 3.734, 1.067, 1.06, "", "", "", "", "", "", "", "", "", "", 
  "", "", "", "", "", "", "", "", "", "", "", "", "", "", "", "", 81.48, 
  2.142252*^6, 73.562, 22.2, 4.506, 2.647, 2851.153, 59.6, 405.126, 3.94, 
  0.4, 53.9, 2.117, "", 54.33, 0.527}, {"LSO", "Africa", "Lesotho", 
  "2021-01-19", 7018., 0., 154.429, 101., 0., 2.286, 3275.992, 0., 72.087, 
  47.147, 0., 1.067, 1.04, "", "", "", "", "", "", "", "", "", "", "", "", 
  "", "", "", "", "", "", "", "", "", "", "", "", "", "", 81.48, 2.142252*^6, 
  73.562, 22.2, 4.506, 2.647, 2851.153, 59.6, 405.126, 3.94, 0.4, 53.9, 
  2.117, "", 54.33, 0.527}, {"LSO", "Africa", "Lesotho", "2021-01-20", 7035., 
  17., 113.429, 102., 1., 2.143, 3283.927, 7.936, 52.948, 47.613, 0.467, 1., 
  1.03, "", "", "", "", "", "", "", "", "", "", "", "", "", "", "", "", "", 
  "", "", "", "", "", "", "", "", "", 81.48, 2.142252*^6, 73.562, 22.2, 
  4.506, 2.647, 2851.153, 59.6, 405.126, 3.94, 0.4, 53.9, 2.117, "", 54.33, 
  0.527}, {"LSO", "Africa", "Lesotho", "2021-01-21", 7504., 469., 164., 103., 
  1., 2., 3502.856, 218.928, 76.555, 48.08, 0.467, 0.934, 1.02, "", "", "", 
  "", "", "", "", "", "", "", "", "", "", "", "", "", "", "", "", "", "", "", 
  "", "", "", "", 81.48, 2.142252*^6, 73.562, 22.2, 4.506, 2.647, 2851.153, 
  59.6, 405.126, 3.94, 0.4, 53.9, 2.117, "", 54.33, 0.527}, 
 {"LSO", "Africa", "Lesotho", "2021-01-22", 7555., 51., 169.143, 113., 10., 
  2.857, 3526.663, 23.807, 78.956, 52.748, 4.668, 1.334, 1., "", "", "", "", 
  "", "", "", "", "", "", "", "", "", "", "", "", "", "", "", "", "", "", "", 
  "", "", "", 81.48, 2.142252*^6, 73.562, 22.2, 4.506, 2.647, 2851.153, 59.6, 
  405.126, 3.94, 0.4, 53.9, 2.117, "", 54.33, 0.527}, 
 {"LSO", "Africa", "Lesotho", "2021-01-23", 7656., 101., 183.571, 123., 10., 
  4.286, 3573.809, 47.147, 85.691, 57.416, 4.668, 2.001, 0.99, "", "", "", 
  "", "", "", "", "", "", "", "", "", "", "", "", "", "", "", "", "", "", "", 
  "", "", "", "", 81.48, 2.142252*^6, 73.562, 22.2, 4.506, 2.647, 2851.153, 
  59.6, 405.126, 3.94, 0.4, 53.9, 2.117, "", 54.33, 0.527}, 
 {"LSO", "Africa", "Lesotho", "2021-01-24", 7656., 0., 183.571, 123., 0., 
  4.286, 3573.809, 0., 85.691, 57.416, 0., 2.001, 0.98, "", "", "", "", "", 
  "", "", "", "", "", "", "", "", "", "", "", "", "", "", "", "", "", "", "", 
  "", "", 81.48, 2.142252*^6, 73.562, 22.2, 4.506, 2.647, 2851.153, 59.6, 
  405.126, 3.94, 0.4, 53.9, 2.117, "", 54.33, 0.527}, 
 {"LSO", "Africa", "Lesotho", "2021-01-25", 8044., 388., 146.571, 134., 11., 
  4.714, 3754.927, 181.118, 68.419, 62.551, 5.135, 2.201, 0.96, "", "", "", 
  "", "", "", "", "", "", "", "", "", "", "", "", "", "", "", "", "", "", "", 
  "", "", "", "", 81.48, 2.142252*^6, 73.562, 22.2, 4.506, 2.647, 2851.153, 
  59.6, 405.126, 3.94, 0.4, 53.9, 2.117, "", 54.33, 0.527}, 
 {"LSO", "Africa", "Lesotho", "2021-01-26", 8047., 3., 147., 146., 12., 
  6.429, 3756.327, 1.4, 68.619, 68.153, 5.602, 3.001, 0.95, "", "", "", "", 
  "", "", "", "", "", "", "", "", "", "", "", "", "", "", "", "", "", "", "", 
  "", "", "", 77.78, 2.142252*^6, 73.562, 22.2, 4.506, 2.647, 2851.153, 59.6, 
  405.126, 3.94, 0.4, 53.9, 2.117, "", 54.33, 0.527}, 
 {"LSO", "Africa", "Lesotho", "2021-01-27", 8047., 0., 144.571, 146., 0., 
  6.286, 3756.327, 0., 67.486, 68.153, 0., 2.934, 0.94, "", "", "", "", "", 
  "", "", "", "", "", "", "", "", "", "", "", "", "", "", "", "", "", "", "", 
  "", "", 77.78, 2.142252*^6, 73.562, 22.2, 4.506, 2.647, 2851.153, 59.6, 
  405.126, 3.94, 0.4, 53.9, 2.117, "", 54.33, 0.527}, 
 {"LSO", "Africa", "Lesotho", "2021-01-28", 8278., 231., 110.571, 160., 14., 
  8.143, 3864.158, 107.83, 51.615, 74.688, 6.535, 3.801, 0.93, "", "", "", 
  "", "", "", "", "", "", "", "", "", "", "", "", "", "", "", "", "", "", "", 
  "", "", "", "", 77.78, 2.142252*^6, 73.562, 22.2, 4.506, 2.647, 2851.153, 
  59.6, 405.126, 3.94, 0.4, 53.9, 2.117, "", 54.33, 0.527}, 
 {"LSO", "Africa", "Lesotho", "2021-01-29", 8610., 332., 150.714, 163., 3., 
  7.143, 4019.135, 154.977, 70.353, 76.088, 1.4, 3.334, 0.92, "", "", "", "", 
  "", "", "", "", "", "", "", "", "", "", "", "", "", "", "", "", "", "", "", 
  "", "", "", 77.78, 2.142252*^6, 73.562, 22.2, 4.506, 2.647, 2851.153, 59.6, 
  405.126, 3.94, 0.4, 53.9, 2.117, "", 54.33, 0.527}, 
 {"LSO", "Africa", "Lesotho", "2021-01-30", 8649., 39., 141.857, 164., 1., 
  5.857, 4037.34, 18.205, 66.219, 76.555, 0.467, 2.734, 0.9, "", "", "", "", 
  "", "", "", "", "", "", "", "", "", "", "", "", "", "", "", "", "", "", "", 
  "", "", "", 77.78, 2.142252*^6, 73.562, 22.2, 4.506, 2.647, 2851.153, 59.6, 
  405.126, 3.94, 0.4, 53.9, 2.117, "", 54.33, 0.527}, 
 {"LSO", "Africa", "Lesotho", "2021-01-31", 8664., 15., 144., 172., 8., 7., 
  4044.342, 7.002, 67.219, 80.289, 3.734, 3.268, 0.89, "", "", "", "", "", 
  "", "", "", "", "", "", "", "", "", "", "", "", "", "", "", "", "", "", "", 
  "", "", 77.78, 2.142252*^6, 73.562, 22.2, 4.506, 2.647, 2851.153, 59.6, 
  405.126, 3.94, 0.4, 53.9, 2.117, "", 54.33, 0.527}, 
 {"LSO", "Africa", "Lesotho", "2021-02-01", 8900., 236., 122.286, 172., 0., 
  5.429, 4154.507, 110.164, 57.083, 80.289, 0., 2.534, 0.87, "", "", "", "", 
  "", "", "", "", "", "", "", "", "", "", "", "", "", "", "", "", "", "", "", 
  "", "", "", 77.78, 2.142252*^6, 73.562, 22.2, 4.506, 2.647, 2851.153, 59.6, 
  405.126, 3.94, 0.4, 53.9, 2.117, "", 54.33, 0.527}, 
 {"LSO", "Africa", "Lesotho", "2021-02-02", 8900., 0., 121.857, 172., 0., 
  3.714, 4154.507, 0., 56.883, 80.289, 0., 1.734, 0.86, "", "", "", "", "", 
  "", "", "", "", "", "", "", "", "", "", "", "", "", "", "", "", "", "", "", 
  "", "", 74.07, 2.142252*^6, 73.562, 22.2, 4.506, 2.647, 2851.153, 59.6, 
  405.126, 3.94, 0.4, 53.9, 2.117, "", 54.33, 0.527}, 
 {"LSO", "Africa", "Lesotho", "2021-02-03", 8969., 69., 131.714, 178., 6., 
  4.571, 4186.716, 32.209, 61.484, 83.09, 2.801, 2.134, 0.85, "", "", "", "", 
  "", "", "", "", "", "", "", "", "", "", "", "", "", "", "", "", "", "", "", 
  "", "", "", 74.07, 2.142252*^6, 73.562, 22.2, 4.506, 2.647, 2851.153, 59.6, 
  405.126, 3.94, 0.4, 53.9, 2.117, "", 54.33, 0.527}, 
 {"LSO", "Africa", "Lesotho", "2021-02-04", 8969., 0., 98.714, 178., 0., 
  2.571, 4186.716, 0., 46.08, 83.09, 0., 1.2, 0.84, "", "", "", "", "", "", 
  "", "", "", "", "", "", "", "", "", "", "", "", "", "", "", "", "", "", "", 
  "", 74.07, 2.142252*^6, 73.562, 22.2, 4.506, 2.647, 2851.153, 59.6, 
  405.126, 3.94, 0.4, 53.9, 2.117, "", 54.33, 0.527}, 
 {"LSO", "Africa", "Lesotho", "2021-02-05", 9216., 247., 86.571, 180., 2., 
  2.429, 4302.015, 115.299, 40.411, 84.024, 0.934, 1.134, 0.83, "", "", "", 
  "", "", "", "", "", "", "", "", "", "", "", "", "", "", "", "", "", "", "", 
  "", "", "", "", 74.07, 2.142252*^6, 73.562, 22.2, 4.506, 2.647, 2851.153, 
  59.6, 405.126, 3.94, 0.4, 53.9, 2.117, "", 54.33, 0.527}, 
 {"LSO", "Africa", "Lesotho", "2021-02-06", 9380., 164., 104.429, 183., 3., 
  2.714, 4378.57, 76.555, 48.747, 85.424, 1.4, 1.267, 0.82, "", "", "", "", 
  "", "", "", "", "", "", "", "", "", "", "", "", "", "", "", "", "", "", "", 
  "", "", "", 74.07, 2.142252*^6, 73.562, 22.2, 4.506, 2.647, 2851.153, 59.6, 
  405.126, 3.94, 0.4, 53.9, 2.117, "", 54.33, 0.527}, 
 {"LSO", "Africa", "Lesotho", "2021-02-07", 9380., 0., 102.286, 183., 0., 
  1.571, 4378.57, 0., 47.747, 85.424, 0., 0.734, 0.81, "", "", "", "", "", 
  "", "", "", "", "", "", "", "", "", "", "", "", "", "", "", "", "", "", "", 
  "", "", 74.07, 2.142252*^6, 73.562, 22.2, 4.506, 2.647, 2851.153, 59.6, 
  405.126, 3.94, 0.4, 53.9, 2.117, "", 54.33, 0.527}, 
 {"LSO", "Africa", "Lesotho", "2021-02-08", 9380., 0., 68.571, 183., 0., 
  1.571, 4378.57, 0., 32.009, 85.424, 0., 0.734, 0.79, "", "", "", "", "", 
  "", "", "", "", "", "", "", "", "", "", "", "", "", "", "", "", "", "", "", 
  "", "", 85.19, 2.142252*^6, 73.562, 22.2, 4.506, 2.647, 2851.153, 59.6, 
  405.126, 3.94, 0.4, 53.9, 2.117, "", 54.33, 0.527}, 
 {"LSO", "Africa", "Lesotho", "2021-02-09", 9718., 338., 116.857, 207., 24., 
  5., 4536.348, 157.778, 54.549, 96.627, 11.203, 2.334, 0.79, "", "", "", "", 
  "", "", "", "", "", "", "", "", "", "", "", "", "", "", "", "", "", "", "", 
  "", "", "", 85.19, 2.142252*^6, 73.562, 22.2, 4.506, 2.647, 2851.153, 59.6, 
  405.126, 3.94, 0.4, 53.9, 2.117, "", 54.33, 0.527}, 
 {"LSO", "Africa", "Lesotho", "2021-02-10", 9804., 86., 119.286, 210., 3., 
  4.571, 4576.492, 40.145, 55.682, 98.028, 1.4, 2.134, 0.77, "", "", "", "", 
  "", "", "", "", "", "", "", "", "", "", "", "", "", "", "", "", "", "", "", 
  "", "", "", 85.19, 2.142252*^6, 73.562, 22.2, 4.506, 2.647, 2851.153, 59.6, 
  405.126, 3.94, 0.4, 53.9, 2.117, "", 54.33, 0.527}, 
 {"LSO", "Africa", "Lesotho", "2021-02-11", 9819., 15., 121.429, 212., 2., 
  4.857, 4583.494, 7.002, 56.683, 98.961, 0.934, 2.267, 0.75, "", "", "", "", 
  "", "", "", "", "", "", "", "", "", "", "", "", "", "", "", "", "", "", "", 
  "", "", "", 85.19, 2.142252*^6, 73.562, 22.2, 4.506, 2.647, 2851.153, 59.6, 
  405.126, 3.94, 0.4, 53.9, 2.117, "", 54.33, 0.527}, 
 {"LSO", "Africa", "Lesotho", "2021-02-12", 9852., 33., 90.857, 225., 13., 
  6.429, 4598.899, 15.404, 42.412, 105.03, 6.068, 3.001, 0.73, "", "", "", 
  "", "", "", "", "", "", "", "", "", "", "", "", "", "", "", "", "", "", "", 
  "", "", "", "", 85.19, 2.142252*^6, 73.562, 22.2, 4.506, 2.647, 2851.153, 
  59.6, 405.126, 3.94, 0.4, 53.9, 2.117, "", 54.33, 0.527}, 
 {"LSO", "Africa", "Lesotho", "2021-02-13", 9852., 0., 67.429, 225., 0., 6., 
  4598.899, 0., 31.476, 105.03, 0., 2.801, 0.72, "", "", "", "", "", "", "", 
  "", "", "", "", "", "", "", "", "", "", "", "", "", "", "", "", "", "", "", 
  85.19, 2.142252*^6, 73.562, 22.2, 4.506, 2.647, 2851.153, 59.6, 405.126, 
  3.94, 0.4, 53.9, 2.117, "", 54.33, 0.527}, {"LSO", "Africa", "Lesotho", 
  "2021-02-14", 9965., 113., 83.571, 230., 5., 6.714, 4651.647, 52.748, 
  39.011, 107.364, 2.334, 3.134, 0.71, "", "", "", "", "", "", "", "", "", 
  "", "", "", "", "", "", "", "", "", "", "", "", "", "", "", "", "", 85.19, 
  2.142252*^6, 73.562, 22.2, 4.506, 2.647, 2851.153, 59.6, 405.126, 3.94, 
  0.4, 53.9, 2.117, "", 54.33, 0.527}, {"LSO", "Africa", "Lesotho", 
  "2021-02-15", 10254., 289., 124.857, 243., 13., 8.571, 4786.552, 134.905, 
  58.283, 113.432, 6.068, 4.001, 0.69, "", "", "", "", "", "", "", "", "", 
  "", "", "", "", "", "", "", "", "", "", "", "", "", "", "", "", "", 85.19, 
  2.142252*^6, 73.562, 22.2, 4.506, 2.647, 2851.153, 59.6, 405.126, 3.94, 
  0.4, 53.9, 2.117, "", 54.33, 0.527}, {"LSO", "Africa", "Lesotho", 
  "2021-02-16", 10350., 96., 90.286, 254., 11., 6.714, 4831.364, 44.813, 
  42.145, 118.567, 5.135, 3.134, 0.66, "", "", "", "", "", "", "", "", "", 
  "", "", "", "", "", "", "", "", "", "", "", "", "", "", "", "", "", 85.19, 
  2.142252*^6, 73.562, 22.2, 4.506, 2.647, 2851.153, 59.6, 405.126, 3.94, 
  0.4, 53.9, 2.117, "", 54.33, 0.527}, {"LSO", "Africa", "Lesotho", 
  "2021-02-17", 10375., 25., 81.571, 279., 25., 9.857, 4843.034, 11.67, 
  38.077, 130.237, 11.67, 4.601, 0.64, "", "", "", "", "", "", "", "", "", 
  "", "", "", "", "", "", "", "", "", "", "", "", "", "", "", "", "", 85.19, 
  2.142252*^6, 73.562, 22.2, 4.506, 2.647, 2851.153, 59.6, 405.126, 3.94, 
  0.4, 53.9, 2.117, "", 54.33, 0.527}, {"LSO", "Africa", "Lesotho", 
  "2021-02-18", 10455., 80., 90.857, 285., 6., 10.429, 4880.378, 37.344, 
  42.412, 133.038, 2.801, 4.868, 0.61, "", "", "", "", "", "", "", "", "", 
  "", "", "", "", "", "", "", "", "", "", "", "", "", "", "", "", "", 85.19, 
  2.142252*^6, 73.562, 22.2, 4.506, 2.647, 2851.153, 59.6, 405.126, 3.94, 
  0.4, 53.9, 2.117, "", 54.33, 0.527}, {"LSO", "Africa", "Lesotho", 
  "2021-02-19", 10455., 0., 86.143, 285., 0., 8.571, 4880.378, 0., 40.211, 
  133.038, 0., 4.001, 0.59, "", "", "", "", "", "", "", "", "", "", "", "", 
  "", "", "", "", "", "", "", "", "", "", "", "", "", "", 85.19, 2.142252*^6, 
  73.562, 22.2, 4.506, 2.647, 2851.153, 59.6, 405.126, 3.94, 0.4, 53.9, 
  2.117, "", 54.33, 0.527}, {"LSO", "Africa", "Lesotho", "2021-02-20", 
  10461., 6., 87., 285., 0., 8.571, 4883.179, 2.801, 40.611, 133.038, 0., 
  4.001, 0.57, "", "", "", "", "", "", "", "", "", "", "", "", "", "", "", 
  "", "", "", "", "", "", "", "", "", "", "", 85.19, 2.142252*^6, 73.562, 
  22.2, 4.506, 2.647, 2851.153, 59.6, 405.126, 3.94, 0.4, 53.9, 2.117, "", 
  54.33, 0.527}, {"LSO", "Africa", "Lesotho", "2021-02-21", 10461., 0., 
  70.857, 285., 0., 7.857, 4883.179, 0., 33.076, 133.038, 0., 3.668, 0.55, 
  "", "", "", "", "", "", "", "", "", "", "", "", "", "", "", "", "", "", "", 
  "", "", "", "", "", "", "", 85.19, 2.142252*^6, 73.562, 22.2, 4.506, 2.647, 
  2851.153, 59.6, 405.126, 3.94, 0.4, 53.9, 2.117, "", 54.33, 0.527}, 
 {"LSO", "Africa", "Lesotho", "2021-02-22", 10466., 5., 30.286, 288., 3., 
  6.429, 4885.513, 2.334, 14.137, 134.438, 1.4, 3.001, 0.53, "", "", "", "", 
  "", "", "", "", "", "", "", "", "", "", "", "", "", "", "", "", "", "", "", 
  "", "", "", 85.19, 2.142252*^6, 73.562, 22.2, 4.506, 2.647, 2851.153, 59.6, 
  405.126, 3.94, 0.4, 53.9, 2.117, "", 54.33, 0.527}, 
 {"LSO", "Africa", "Lesotho", "2021-02-23", 10467., 1., 16.714, 291., 3., 
  5.286, 4885.98, 0.467, 7.802, 135.838, 1.4, 2.467, 0.51, "", "", "", "", 
  "", "", "", "", "", "", "", "", "", "", "", "", "", "", "", "", "", "", "", 
  "", "", "", 85.19, 2.142252*^6, 73.562, 22.2, 4.506, 2.647, 2851.153, 59.6, 
  405.126, 3.94, 0.4, 53.9, 2.117, "", 54.33, 0.527}, 
 {"LSO", "Africa", "Lesotho", "2021-02-24", 10467., 0., 13.143, 291., 0., 
  1.714, 4885.98, 0., 6.135, 135.838, 0., 0.8, 0.5, "", "", "", "", "", "", 
  "", "", "", "", "", "", "", "", "", "", "", "", "", "", "", "", "", "", "", 
  "", 85.19, 2.142252*^6, 73.562, 22.2, 4.506, 2.647, 2851.153, 59.6, 
  405.126, 3.94, 0.4, 53.9, 2.117, "", 54.33, 0.527}, 
 {"LSO", "Africa", "Lesotho", "2021-02-25", 10468., 1., 1.857, 292., 1., 1., 
  4886.447, 0.467, 0.867, 136.305, 0.467, 0.467, 0.48, "", "", "", "", "", 
  "", "", "", "", "", "", "", "", "", "", "", "", "", "", "", "", "", "", "", 
  "", "", 85.19, 2.142252*^6, 73.562, 22.2, 4.506, 2.647, 2851.153, 59.6, 
  405.126, 3.94, 0.4, 53.9, 2.117, "", 54.33, 0.527}, 
 {"LSO", "Africa", "Lesotho", "2021-02-26", 10491., 23., 5.143, 292., 0., 1., 
  4897.183, 10.736, 2.401, 136.305, 0., 0.467, 0.47, "", "", "", "", "", "", 
  "", "", "", "", "", "", "", "", "", "", "", "", "", "", "", "", "", "", "", 
  "", 85.19, 2.142252*^6, 73.562, 22.2, 4.506, 2.647, 2851.153, 59.6, 
  405.126, 3.94, 0.4, 53.9, 2.117, "", 54.33, 0.527}, 
 {"LSO", "Africa", "Lesotho", "2021-02-27", 10491., 0., 4.286, 292., 0., 1., 
  4897.183, 0., 2.001, 136.305, 0., 0.467, 0.46, "", "", "", "", "", "", "", 
  "", "", "", "", "", "", "", "", "", "", "", "", "", "", "", "", "", "", "", 
  85.19, 2.142252*^6, 73.562, 22.2, 4.506, 2.647, 2851.153, 59.6, 405.126, 
  3.94, 0.4, 53.9, 2.117, "", 54.33, 0.527}, {"LSO", "Africa", "Lesotho", 
  "2021-02-28", 10491., 0., 4.286, 292., 0., 1., 4897.183, 0., 2.001, 
  136.305, 0., 0.467, 0.45, "", "", "", "", "", "", "", "", "", "", "", "", 
  "", "", "", "", "", "", "", "", "", "", "", "", "", "", 85.19, 2.142252*^6, 
  73.562, 22.2, 4.506, 2.647, 2851.153, 59.6, 405.126, 3.94, 0.4, 53.9, 
  2.117, "", 54.33, 0.527}, {"LSO", "Africa", "Lesotho", "2021-03-01", 
  10495., 4., 4.143, 295., 3., 1., 4899.05, 1.867, 1.934, 137.706, 1.4, 
  0.467, 0.44, "", "", "", "", "", "", "", "", "", "", "", "", "", "", "", 
  "", "", "", "", "", "", "", "", "", "", "", 65.74, 2.142252*^6, 73.562, 
  22.2, 4.506, 2.647, 2851.153, 59.6, 405.126, 3.94, 0.4, 53.9, 2.117, "", 
  54.33, 0.527}, {"LSO", "Africa", "Lesotho", "2021-03-02", 10497., 2., 
  4.286, 295., 0., 0.571, 4899.984, 0.934, 2.001, 137.706, 0., 0.267, 0.43, 
  "", "", "", "", "", "", "", "", "", "", "", "", "", "", "", "", "", "", "", 
  "", "", "", "", "", "", "", 65.74, 2.142252*^6, 73.562, 22.2, 4.506, 2.647, 
  2851.153, 59.6, 405.126, 3.94, 0.4, 53.9, 2.117, "", 54.33, 0.527}, 
 {"LSO", "Africa", "Lesotho", "2021-03-03", 10521., 24., 7.714, 305., 10., 
  2., 4911.187, 11.203, 3.601, 142.374, 4.668, 0.934, 0.42, "", "", "", "", 
  "", "", "", "", "", "", "", "", "", "", "", "", "", "", "", "", "", "", "", 
  "", "", "", 65.74, 2.142252*^6, 73.562, 22.2, 4.506, 2.647, 2851.153, 59.6, 
  405.126, 3.94, 0.4, 53.9, 2.117, "", 54.33, 0.527}, 
 {"LSO", "Africa", "Lesotho", "2021-03-04", 10522., 1., 7.714, 307., 2., 
  2.143, 4911.654, 0.467, 3.601, 143.307, 0.934, 1., 0.41, "", "", "", "", 
  "", "", "", "", "", "", "", "", "", "", "", "", "", "", "", "", "", "", "", 
  "", "", "", 65.74, 2.142252*^6, 73.562, 22.2, 4.506, 2.647, 2851.153, 59.6, 
  405.126, 3.94, 0.4, 53.9, 2.117, "", 54.33, 0.527}, 
 {"LSO", "Africa", "Lesotho", "2021-03-05", 10523., 1., 4.571, 307., 0., 
  2.143, 4912.121, 0.467, 2.134, 143.307, 0., 1., 0.4, "", "", "", "", "", 
  "", "", "", "", "", "", "", "", "", "", "", "", "", "", "", "", "", "", "", 
  "", "", 65.74, 2.142252*^6, 73.562, 22.2, 4.506, 2.647, 2851.153, 59.6, 
  405.126, 3.94, 0.4, 53.9, 2.117, "", 54.33, 0.527}, 
 {"LSO", "Africa", "Lesotho", "2021-03-06", 10523., 0., 4.571, 307., 0., 
  2.143, 4912.121, 0., 2.134, 143.307, 0., 1., 0.4, "", "", "", "", "", "", 
  "", "", "", "", "", "", "", "", "", "", "", "", "", "", "", "", "", "", "", 
  "", 65.74, 2.142252*^6, 73.562, 22.2, 4.506, 2.647, 2851.153, 59.6, 
  405.126, 3.94, 0.4, 53.9, 2.117, "", 54.33, 0.527}, 
 {"LSO", "Africa", "Lesotho", "2021-03-07", 10523., 0., 4.571, 307., 0., 
  2.143, 4912.121, 0., 2.134, 143.307, 0., 1., 0.39, "", "", "", "", "", "", 
  "", "", "", "", "", "", "", "", "", "", "", "", "", "", "", "", "", "", "", 
  "", 65.74, 2.142252*^6, 73.562, 22.2, 4.506, 2.647, 2851.153, 59.6, 
  405.126, 3.94, 0.4, 53.9, 2.117, "", 54.33, 0.527}, 
 {"LSO", "Africa", "Lesotho", "2021-03-08", 10523., 0., 4., 308., 1., 1.857, 
  4912.121, 0., 1.867, 143.774, 0.467, 0.867, 0.38, "", "", "", "", "", "", 
  "", "", "", "", "", "", "", "", "", "", "", "", "", "", "", "", "", "", "", 
  "", 65.74, 2.142252*^6, 73.562, 22.2, 4.506, 2.647, 2851.153, 59.6, 
  405.126, 3.94, 0.4, 53.9, 2.117, "", 54.33, 0.527}, 
 {"LSO", "Africa", "Lesotho", "2021-03-09", 10525., 2., 4., 309., 1., 2., 
  4913.054, 0.934, 1.867, 144.241, 0.467, 0.934, 0.38, "", "", "", "", "", 
  "", "", "", "", "", "", "", "", "", "", "", "", 0., 0., "", "", "", 0., 0., 
  "", "", 65.74, 2.142252*^6, 73.562, 22.2, 4.506, 2.647, 2851.153, 59.6, 
  405.126, 3.94, 0.4, 53.9, 2.117, "", 54.33, 0.527}, 
 {"LSO", "Africa", "Lesotho", "2021-03-10", 10525., 0., 0.571, 309., 0., 
  0.571, 4913.054, 0., 0.267, 144.241, 0., 0.267, 0.37, "", "", "", "", "", 
  "", "", "", "", "", "", "", "", "", "", "", "", "", "", "", "", 410., "", 
  "", "", 191., 65.74, 2.142252*^6, 73.562, 22.2, 4.506, 2.647, 2851.153, 
  59.6, 405.126, 3.94, 0.4, 53.9, 2.117, "", 54.33, 0.527}, 
 {"LSO", "Africa", "Lesotho", "2021-03-11", 10528., 3., 0.857, 309., 0., 
  0.286, 4914.455, 1.4, 0.4, 144.241, 0., 0.133, 0.37, "", "", "", "", "", 
  "", "", "", "", "", "", "", "", "", "", "", "", "", "", "", "", 410., "", 
  "", "", 191., 65.74, 2.142252*^6, 73.562, 22.2, 4.506, 2.647, 2851.153, 
  59.6, 405.126, 3.94, 0.4, 53.9, 2.117, "", 54.33, 0.527}, 
 {"LSO", "Africa", "Lesotho", "2021-03-12", 10528., 0., 0.714, 309., 0., 
  0.286, 4914.455, 0., 0.333, 144.241, 0., 0.133, 0.37, "", "", "", "", "", 
  "", "", "", "", "", "", "", "", "", "", "", "", "", "", "", "", 410., "", 
  "", "", 191., 65.74, 2.142252*^6, 73.562, 22.2, 4.506, 2.647, 2851.153, 
  59.6, 405.126, 3.94, 0.4, 53.9, 2.117, "", 54.33, 0.527}, 
 {"LSO", "Africa", "Lesotho", "2021-03-13", 10530., 2., 1., 309., 0., 0.286, 
  4915.388, 0.934, 0.467, 144.241, 0., 0.133, 0.37, "", "", "", "", "", "", 
  "", "", "", "", "", "", "", "", "", "", "", "", "", "", "", 410., "", "", 
  "", 191., 65.74, 2.142252*^6, 73.562, 22.2, 4.506, 2.647, 2851.153, 59.6, 
  405.126, 3.94, 0.4, 53.9, 2.117, "", 54.33, 0.527}, 
 {"LSO", "Africa", "Lesotho", "2021-03-14", 10530., 0., 1., 309., 0., 0.286, 
  4915.388, 0., 0.467, 144.241, 0., 0.133, 0.37, "", "", "", "", "", "", "", 
  "", "", "", "", "", "", "", "", "", "", "", "", "", "", 410., "", "", "", 
  191., 65.74, 2.142252*^6, 73.562, 22.2, 4.506, 2.647, 2851.153, 59.6, 
  405.126, 3.94, 0.4, 53.9, 2.117, "", 54.33, 0.527}, 
 {"LSO", "Africa", "Lesotho", "2021-03-15", 10530., 0., 1., 309., 0., 0.143, 
  4915.388, 0., 0.467, 144.241, 0., 0.067, 0.36, "", "", "", "", "", "", "", 
  "", "", "", "", "", "", "", "", "", "", "", "", "", "", 410., "", "", "", 
  191., 65.74, 2.142252*^6, 73.562, 22.2, 4.506, 2.647, 2851.153, 59.6, 
  405.126, 3.94, 0.4, 53.9, 2.117, "", 54.33, 0.527}, 
 {"LSO", "Africa", "Lesotho", "2021-03-16", 10530., 0., 0.714, 309., 0., 0., 
  4915.388, 0., 0.333, 144.241, 0., 0., 0.37, "", "", "", "", "", "", "", "", 
  "", "", "", "", "", "", "", "", "", "", "", "", "", 410., "", "", "", 191., 
  65.74, 2.142252*^6, 73.562, 22.2, 4.506, 2.647, 2851.153, 59.6, 405.126, 
  3.94, 0.4, 53.9, 2.117, "", 54.33, 0.527}, {"LSO", "Africa", "Lesotho", 
  "2021-03-17", 10530., 0., 0.714, 309., 0., 0., 4915.388, 0., 0.333, 
  144.241, 0., 0., 0.37, "", "", "", "", "", "", "", "", "", "", "", "", "", 
  "", "", "", "", "", "", "", "", 410., "", "", "", 191., 65.74, 2.142252*^6, 
  73.562, 22.2, 4.506, 2.647, 2851.153, 59.6, 405.126, 3.94, 0.4, 53.9, 
  2.117, "", 54.33, 0.527}, {"LSO", "Africa", "Lesotho", "2021-03-18", 
  10530., 0., 0.286, 309., 0., 0., 4915.388, 0., 0.133, 144.241, 0., 0., 
  0.37, "", "", "", "", "", "", "", "", "", "", "", "", "", "", "", "", "", 
  "", "", "", "", 410., "", "", "", 191., 65.74, 2.142252*^6, 73.562, 22.2, 
  4.506, 2.647, 2851.153, 59.6, 405.126, 3.94, 0.4, 53.9, 2.117, "", 54.33, 
  0.527}, {"LSO", "Africa", "Lesotho", "2021-03-19", 10535., 5., 1., 309., 
  0., 0., 4917.722, 2.334, 0.467, 144.241, 0., 0., 0.37, "", "", "", "", "", 
  "", "", "", "", "", "", "", "", "", "", "", "", "", "", "", "", 410., "", 
  "", "", 191., 65.74, 2.142252*^6, 73.562, 22.2, 4.506, 2.647, 2851.153, 
  59.6, 405.126, 3.94, 0.4, 53.9, 2.117, "", 54.33, 0.527}, 
 {"LSO", "Africa", "Lesotho", "2021-03-20", 10535., 0., 0.714, 309., 0., 0., 
  4917.722, 0., 0.333, 144.241, 0., 0., 0.37, "", "", "", "", "", "", "", "", 
  "", "", "", "", "", "", "", "", "", "", "", "", "", 410., "", "", "", 191., 
  65.74, 2.142252*^6, 73.562, 22.2, 4.506, 2.647, 2851.153, 59.6, 405.126, 
  3.94, 0.4, 53.9, 2.117, "", 54.33, 0.527}, {"LSO", "Africa", "Lesotho", 
  "2021-03-21", 10535., 0., 0.714, 309., 0., 0., 4917.722, 0., 0.333, 
  144.241, 0., 0., 0.37, "", "", "", "", "", "", "", "", "", "", "", "", "", 
  "", "", "", "", "", "", "", "", 410., "", "", "", 191., 65.74, 2.142252*^6, 
  73.562, 22.2, 4.506, 2.647, 2851.153, 59.6, 405.126, 3.94, 0.4, 53.9, 
  2.117, "", 54.33, 0.527}, {"LSO", "Africa", "Lesotho", "2021-03-22", 
  10538., 3., 1.143, 309., 0., 0., 4919.122, 1.4, 0.533, 144.241, 0., 0., 
  0.37, "", "", "", "", "", "", "", "", "", "", "", "", "", "", "", "", "", 
  "", "", "", "", 410., "", "", "", 191., 65.74, 2.142252*^6, 73.562, 22.2, 
  4.506, 2.647, 2851.153, 59.6, 405.126, 3.94, 0.4, 53.9, 2.117, "", 54.33, 
  0.527}, {"LSO", "Africa", "Lesotho", "2021-03-23", 10685., 147., 22.143, 
  314., 5., 0.714, 4987.742, 68.619, 10.336, 146.575, 2.334, 0.333, 0.36, "", 
  "", "", "", "", "", "", "", "", "", "", "", "", "", "", "", "", "", "", "", 
  "", 410., "", "", "", 191., 65.74, 2.142252*^6, 73.562, 22.2, 4.506, 2.647, 
  2851.153, 59.6, 405.126, 3.94, 0.4, 53.9, 2.117, "", 54.33, 0.527}, 
 {"LSO", "Africa", "Lesotho", "2021-03-24", 10686., 1., 22.286, 315., 1., 
  0.857, 4988.209, 0.467, 10.403, 147.042, 0.467, 0.4, 0.36, "", "", "", "", 
  "", "", "", "", "", "", "", "", "", "", "", "", "", "", "", "", "", 410., 
  "", "", "", 191., 65.74, 2.142252*^6, 73.562, 22.2, 4.506, 2.647, 2851.153, 
  59.6, 405.126, 3.94, 0.4, 53.9, 2.117, "", 54.33, 0.527}, 
 {"LSO", "Africa", "Lesotho", "2021-03-25", 10686., 0., 22.286, 315., 0., 
  0.857, 4988.209, 0., 10.403, 147.042, 0., 0.4, 0.35, "", "", "", "", "", 
  "", "", "", "", "", "", "", "", "", "", "", "", "", "", "", "", 410., "", 
  "", "", 191., 65.74, 2.142252*^6, 73.562, 22.2, 4.506, 2.647, 2851.153, 
  59.6, 405.126, 3.94, 0.4, 53.9, 2.117, "", 54.33, 0.527}, 
 {"LSO", "Africa", "Lesotho", "2021-03-26", 10686., 0., 21.571, 315., 0., 
  0.857, 4988.209, 0., 10.07, 147.042, 0., 0.4, 0.35, "", "", "", "", "", "", 
  "", "", "", "", "", "", "", "", "", "", "", "", "", "", "", 410., "", "", 
  "", 191., 65.74, 2.142252*^6, 73.562, 22.2, 4.506, 2.647, 2851.153, 59.6, 
  405.126, 3.94, 0.4, 53.9, 2.117, "", 54.33, 0.527}, 
 {"LSO", "Africa", "Lesotho", "2021-03-27", 10686., 0., 21.571, 315., 0., 
  0.857, 4988.209, 0., 10.07, 147.042, 0., 0.4, 0.35, "", "", "", "", "", "", 
  "", "", "", "", "", "", "", "", "", "", "", "", "", "", "", 410., "", "", 
  "", 191., 65.74, 2.142252*^6, 73.562, 22.2, 4.506, 2.647, 2851.153, 59.6, 
  405.126, 3.94, 0.4, 53.9, 2.117, "", 54.33, 0.527}, 
 {"LSO", "Africa", "Lesotho", "2021-03-28", 10686., 0., 21.571, 315., 0., 
  0.857, 4988.209, 0., 10.07, 147.042, 0., 0.4, 0.35, "", "", "", "", "", "", 
  "", "", "", "", "", "", "", "", "", "", "", "", "", "", "", 410., "", "", 
  "", 191., 65.74, 2.142252*^6, 73.562, 22.2, 4.506, 2.647, 2851.153, 59.6, 
  405.126, 3.94, 0.4, 53.9, 2.117, "", 54.33, 0.527}, 
 {"LSO", "Africa", "Lesotho", "2021-03-29", 10686., 0., 21.143, 315., 0., 
  0.857, 4988.209, 0., 9.869, 147.042, 0., 0.4, 0.36, "", "", "", "", "", "", 
  "", "", "", "", "", "", "", "", "", "", "", "", "", "", "", 410., "", "", 
  "", 191., 65.74, 2.142252*^6, 73.562, 22.2, 4.506, 2.647, 2851.153, 59.6, 
  405.126, 3.94, 0.4, 53.9, 2.117, "", 54.33, 0.527}, 
 {"LSO", "Africa", "Lesotho", "2021-03-30", 10686., 0., 0.143, 315., 0., 
  0.143, 4988.209, 0., 0.067, 147.042, 0., 0.067, 0.36, "", "", "", "", "", 
  "", "", "", "", "", "", "", "", "", "", "", "", "", "", "", "", 410., "", 
  "", "", 191., 60.19, 2.142252*^6, 73.562, 22.2, 4.506, 2.647, 2851.153, 
  59.6, 405.126, 3.94, 0.4, 53.9, 2.117, "", 54.33, 0.527}, 
 {"LSO", "Africa", "Lesotho", "2021-03-31", 10706., 20., 2.857, 315., 0., 0., 
  4997.545, 9.336, 1.334, 147.042, 0., 0., 0.36, "", "", "", "", "", "", "", 
  "", "", "", "", "", "", "", "", "", "", "", "", "", "", 410., "", "", "", 
  191., 60.19, 2.142252*^6, 73.562, 22.2, 4.506, 2.647, 2851.153, 59.6, 
  405.126, 3.94, 0.4, 53.9, 2.117, "", 54.33, 0.527}, 
 {"LSO", "Africa", "Lesotho", "2021-04-01", 10706., 0., 2.857, 315., 0., 0., 
  4997.545, 0., 1.334, 147.042, 0., 0., 0.36, "", "", "", "", "", "", "", "", 
  "", "", "", "", "", "", "", "", "", "", "", "", "", 410., "", "", "", 191., 
  60.19, 2.142252*^6, 73.562, 22.2, 4.506, 2.647, 2851.153, 59.6, 405.126, 
  3.94, 0.4, 53.9, 2.117, "", 54.33, 0.527}, {"LSO", "Africa", "Lesotho", 
  "2021-04-02", 10706., 0., 2.857, 315., 0., 0., 4997.545, 0., 1.334, 
  147.042, 0., 0., 0.36, "", "", "", "", "", "", "", "", "", "", "", "", "", 
  "", "", "", "", "", "", "", "", 410., "", "", "", 191., 60.19, 2.142252*^6, 
  73.562, 22.2, 4.506, 2.647, 2851.153, 59.6, 405.126, 3.94, 0.4, 53.9, 
  2.117, "", 54.33, 0.527}, {"LSO", "Africa", "Lesotho", "2021-04-03", 
  10707., 1., 3., 315., 0., 0., 4998.011, 0.467, 1.4, 147.042, 0., 0., 0.36, 
  "", "", "", "", "", "", "", "", "", "", "", "", "", "", "", "", "", "", "", 
  "", "", 410., "", "", "", 191., 60.19, 2.142252*^6, 73.562, 22.2, 4.506, 
  2.647, 2851.153, 59.6, 405.126, 3.94, 0.4, 53.9, 2.117, "", 54.33, 0.527}, 
 {"LSO", "Africa", "Lesotho", "2021-04-04", 10707., 0., 3., 315., 0., 0., 
  4998.011, 0., 1.4, 147.042, 0., 0., 0.36, "", "", "", "", "", "", "", "", 
  "", "", "", "", "", "", "", "", "", "", "", "", "", 410., "", "", "", 191., 
  60.19, 2.142252*^6, 73.562, 22.2, 4.506, 2.647, 2851.153, 59.6, 405.126, 
  3.94, 0.4, 53.9, 2.117, "", 54.33, 0.527}, {"LSO", "Africa", "Lesotho", 
  "2021-04-05", 10707., 0., 3., 315., 0., 0., 4998.011, 0., 1.4, 147.042, 0., 
  0., 0.36, "", "", "", "", "", "", "", "", "", "", "", "", "", "", "", "", 
  "", "", "", "", "", 410., "", "", "", 191., 60.19, 2.142252*^6, 73.562, 
  22.2, 4.506, 2.647, 2851.153, 59.6, 405.126, 3.94, 0.4, 53.9, 2.117, "", 
  54.33, 0.527}, {"LSO", "Africa", "Lesotho", "2021-04-06", 10707., 0., 3., 
  315., 0., 0., 4998.011, 0., 1.4, 147.042, 0., 0., 0.36, "", "", "", "", "", 
  "", "", "", "", "", "", "", "", "", "", "", "", "", "", "", "", 410., "", 
  "", "", 191., 60.19, 2.142252*^6, 73.562, 22.2, 4.506, 2.647, 2851.153, 
  59.6, 405.126, 3.94, 0.4, 53.9, 2.117, "", 54.33, 0.527}, 
 {"LSO", "Africa", "Lesotho", "2021-04-07", 10707., 0., 0.143, 315., 0., 0., 
  4998.011, 0., 0.067, 147.042, 0., 0., 0.36, "", "", "", "", "", "", "", "", 
  "", "", "", "", "", "", "", "", "", "", "", "", "", 410., "", "", "", 191., 
  60.19, 2.142252*^6, 73.562, 22.2, 4.506, 2.647, 2851.153, 59.6, 405.126, 
  3.94, 0.4, 53.9, 2.117, "", 54.33, 0.527}, {"LSO", "Africa", "Lesotho", 
  "2021-04-08", 10707., 0., 0.143, 315., 0., 0., 4998.011, 0., 0.067, 
  147.042, 0., 0., 0.36, "", "", "", "", "", "", "", "", "", "", "", "", "", 
  "", "", "", "", "", "", "", "", 410., "", "", "", 191., 60.19, 2.142252*^6, 
  73.562, 22.2, 4.506, 2.647, 2851.153, 59.6, 405.126, 3.94, 0.4, 53.9, 
  2.117, "", 54.33, 0.527}, {"LSO", "Africa", "Lesotho", "2021-04-09", 
  10707., 0., 0.143, 315., 0., 0., 4998.011, 0., 0.067, 147.042, 0., 0., 
  0.37, "", "", "", "", "", "", "", "", "", "", "", "", "", "", "", "", "", 
  "", "", "", "", 410., "", "", "", 191., 60.19, 2.142252*^6, 73.562, 22.2, 
  4.506, 2.647, 2851.153, 59.6, 405.126, 3.94, 0.4, 53.9, 2.117, "", 54.33, 
  0.527}, {"LSO", "Africa", "Lesotho", "2021-04-10", 10707., 0., 0., 315., 
  0., 0., 4998.011, 0., 0., 147.042, 0., 0., 0.38, "", "", "", "", "", "", 
  "", "", "", "", "", "", "", "", "", "", "", "", "", "", "", 410., "", "", 
  "", 191., 60.19, 2.142252*^6, 73.562, 22.2, 4.506, 2.647, 2851.153, 59.6, 
  405.126, 3.94, 0.4, 53.9, 2.117, "", 54.33, 0.527}, 
 {"LSO", "Africa", "Lesotho", "2021-04-11", 10707., 0., 0., 315., 0., 0., 
  4998.011, 0., 0., 147.042, 0., 0., 0.38, "", "", "", "", "", "", "", "", 
  "", "", "", "", "", "", "", "", "", "", "", "", "", 410., "", "", "", 191., 
  60.19, 2.142252*^6, 73.562, 22.2, 4.506, 2.647, 2851.153, 59.6, 405.126, 
  3.94, 0.4, 53.9, 2.117, "", 54.33, 0.527}, {"LSO", "Africa", "Lesotho", 
  "2021-04-12", 10709., 2., 0.286, 315., 0., 0., 4998.945, 0.934, 0.133, 
  147.042, 0., 0., 0.4, "", "", "", "", "", "", "", "", "", "", "", "", "", 
  "", "", "", "", "", "", "", "", 410., "", "", "", 191., 60.19, 2.142252*^6, 
  73.562, 22.2, 4.506, 2.647, 2851.153, 59.6, 405.126, 3.94, 0.4, 53.9, 
  2.117, "", 54.33, 0.527}, {"LSO", "Africa", "Lesotho", "2021-04-13", 
  10709., 0., 0.286, 315., 0., 0., 4998.945, 0., 0.133, 147.042, 0., 0., 0.4, 
  "", "", "", "", "", "", "", "", "", "", "", "", "", "", "", "", "", "", "", 
  "", "", 410., "", "", "", 191., 60.19, 2.142252*^6, 73.562, 22.2, 4.506, 
  2.647, 2851.153, 59.6, 405.126, 3.94, 0.4, 53.9, 2.117, "", 54.33, 0.527}, 
 {"LSO", "Africa", "Lesotho", "2021-04-14", 10709., 0., 0.286, 315., 0., 0., 
  4998.945, 0., 0.133, 147.042, 0., 0., 0.41, "", "", "", "", "", "", "", "", 
  "", "", "", "", "", "", "", "", "", "", "", "", "", 410., "", "", "", 191., 
  60.19, 2.142252*^6, 73.562, 22.2, 4.506, 2.647, 2851.153, 59.6, 405.126, 
  3.94, 0.4, 53.9, 2.117, "", 54.33, 0.527}, {"LSO", "Africa", "Lesotho", 
  "2021-04-15", 10709., 0., 0.286, 315., 0., 0., 4998.945, 0., 0.133, 
  147.042, 0., 0., 0.42, "", "", "", "", "", "", "", "", "", "", "", "", "", 
  "", "", "", "", "", "", "", "", 410., "", "", "", 191., 60.19, 2.142252*^6, 
  73.562, 22.2, 4.506, 2.647, 2851.153, 59.6, 405.126, 3.94, 0.4, 53.9, 
  2.117, "", 54.33, 0.527}, {"LSO", "Africa", "Lesotho", "2021-04-16", 
  10709., 0., 0.286, 315., 0., 0., 4998.945, 0., 0.133, 147.042, 0., 0., 
  0.43, "", "", "", "", "", "", "", "", "", "", "", "", "", "", "", "", "", 
  "", "", "", "", 410., "", "", "", 191., 60.19, 2.142252*^6, 73.562, 22.2, 
  4.506, 2.647, 2851.153, 59.6, 405.126, 3.94, 0.4, 53.9, 2.117, "", 54.33, 
  0.527}, {"LSO", "Africa", "Lesotho", "2021-04-17", 10709., 0., 0.286, 315., 
  0., 0., 4998.945, 0., 0.133, 147.042, 0., 0., 0.44, "", "", "", "", "", "", 
  "", "", "", "", "", "", "", "", "", "", "", 16000., 16000., "", "", 410., 
  0.75, 0.75, "", 191., 60.19, 2.142252*^6, 73.562, 22.2, 4.506, 2.647, 
  2851.153, 59.6, 405.126, 3.94, 0.4, 53.9, 2.117, "", 54.33, 0.527}, 
 {"LSO", "Africa", "Lesotho", "2021-04-18", 10709., 0., 0.286, 315., 0., 0., 
  4998.945, 0., 0.133, 147.042, 0., 0., 0.46, "", "", "", "", "", "", "", "", 
  "", "", "", "", "", "", "", "", "", "", "", "", "", 447., "", "", "", 209., 
  60.19, 2.142252*^6, 73.562, 22.2, 4.506, 2.647, 2851.153, 59.6, 405.126, 
  3.94, 0.4, 53.9, 2.117, "", 54.33, 0.527}, {"LSO", "Africa", "Lesotho", 
  "2021-04-19", 10720., 11., 1.571, 316., 1., 0.143, 5004.08, 5.135, 0.734, 
  147.508, 0.467, 0.067, 0.47, "", "", "", "", "", "", "", "", "", "", "", 
  "", "", "", "", "", "", "", "", "", "", 483., "", "", "", 225., 60.19, 
  2.142252*^6, 73.562, 22.2, 4.506, 2.647, 2851.153, 59.6, 405.126, 3.94, 
  0.4, 53.9, 2.117, "", 54.33, 0.527}, {"LSO", "Africa", "Lesotho", 
  "2021-04-20", 10720., 0., 1.571, 316., 0., 0.143, 5004.08, 0., 0.734, 
  147.508, 0., 0.067, 0.49, "", "", "", "", "", "", "", "", "", "", "", "", 
  "", "", "", "", "", "", "", "", "", 520., "", "", "", 243., 60.19, 
  2.142252*^6, 73.562, 22.2, 4.506, 2.647, 2851.153, 59.6, 405.126, 3.94, 
  0.4, 53.9, 2.117, "", 54.33, 0.527}, {"LSO", "Africa", "Lesotho", 
  "2021-04-21", 10720., 0., 1.571, 316., 0., 0.143, 5004.08, 0., 0.734, 
  147.508, 0., 0.067, 0.51, "", "", "", "", "", "", "", "", "", "", "", "", 
  "", "", "", "", "", "", "", "", "", 556., "", "", "", 260., 60.19, 
  2.142252*^6, 73.562, 22.2, 4.506, 2.647, 2851.153, 59.6, 405.126, 3.94, 
  0.4, 53.9, 2.117, "", 54.33, 0.527}, {"LSO", "Africa", "Lesotho", 
  "2021-04-22", 10723., 3., 2., 316., 0., 0.143, 5005.48, 1.4, 0.934, 
  147.508, 0., 0.067, 0.53, "", "", "", "", "", "", "", "", "", "", "", "", 
  "", "", "", "", "", "", "", "", "", 593., "", "", "", 277., 60.19, 
  2.142252*^6, 73.562, 22.2, 4.506, 2.647, 2851.153, 59.6, 405.126, 3.94, 
  0.4, 53.9, 2.117, "", 54.33, 0.527}, {"LSO", "Africa", "Lesotho", 
  "2021-04-23", 10723., 0., 2., 316., 0., 0.143, 5005.48, 0., 0.934, 147.508, 
  0., 0.067, 0.54, "", "", "", "", "", "", "", "", "", "", "", "", "", "", 
  "", "", "", "", "", "", "", 629., "", "", "", 294., 60.19, 2.142252*^6, 
  73.562, 22.2, 4.506, 2.647, 2851.153, 59.6, 405.126, 3.94, 0.4, 53.9, 
  2.117, "", 54.33, 0.527}, {"LSO", "Africa", "Lesotho", "2021-04-24", 
  10723., 0., 2., 316., 0., 0.143, 5005.48, 0., 0.934, 147.508, 0., 0.067, 
  0.56, "", "", "", "", "", "", "", "", "", "", "", "", "", "", "", "", "", 
  "", "", "", "", 666., "", "", "", 311., 60.19, 2.142252*^6, 73.562, 22.2, 
  4.506, 2.647, 2851.153, 59.6, 405.126, 3.94, 0.4, 53.9, 2.117, "", 54.33, 
  0.527}, {"LSO", "Africa", "Lesotho", "2021-04-25", 10728., 5., 2.714, 316., 
  0., 0.143, 5007.814, 2.334, 1.267, 147.508, 0., 0.067, 0.58, "", "", "", 
  "", "", "", "", "", "", "", "", "", "", "", "", "", "", "", "", "", "", 
  666., "", "", "", 311., 60.19, 2.142252*^6, 73.562, 22.2, 4.506, 2.647, 
  2851.153, 59.6, 405.126, 3.94, 0.4, 53.9, 2.117, "", 54.33, 0.527}, 
 {"LSO", "Africa", "Lesotho", "2021-04-26", 10728., 0., 1.143, 316., 0., 0., 
  5007.814, 0., 0.533, 147.508, 0., 0., 0.59, "", "", "", "", "", "", "", "", 
  "", "", "", "", "", "", "", "", "", "", "", "", "", 666., "", "", "", 311., 
  60.19, 2.142252*^6, 73.562, 22.2, 4.506, 2.647, 2851.153, 59.6, 405.126, 
  3.94, 0.4, 53.9, 2.117, "", 54.33, 0.527}, {"LSO", "Africa", "Lesotho", 
  "2021-04-27", 10728., 0., 1.143, 316., 0., 0., 5007.814, 0., 0.533, 
  147.508, 0., 0., 0.6, "", "", "", "", "", "", "", "", "", "", "", "", "", 
  "", "", "", "", "", "", "", "", 666., "", "", "", 311., 60.19, 2.142252*^6, 
  73.562, 22.2, 4.506, 2.647, 2851.153, 59.6, 405.126, 3.94, 0.4, 53.9, 
  2.117, "", 54.33, 0.527}, {"LSO", "Africa", "Lesotho", "2021-04-28", 
  10730., 2., 1.429, 316., 0., 0., 5008.748, 0.934, 0.667, 147.508, 0., 0., 
  0.61, "", "", "", "", "", "", "", "", "", "", "", "", "", "", "", "", "", 
  "", "", "", "", 666., "", "", "", 311., 57.41, 2.142252*^6, 73.562, 22.2, 
  4.506, 2.647, 2851.153, 59.6, 405.126, 3.94, 0.4, 53.9, 2.117, "", 54.33, 
  0.527}, {"LSO", "Africa", "Lesotho", "2021-04-29", 10731., 1., 1.143, 316., 
  0., 0., 5009.215, 0.467, 0.533, 147.508, 0., 0., 0.62, "", "", "", "", "", 
  "", "", "", "", "", "", "", "", "", "", "", "", "", "", "", "", 666., "", 
  "", "", 311., 57.41, 2.142252*^6, 73.562, 22.2, 4.506, 2.647, 2851.153, 
  59.6, 405.126, 3.94, 0.4, 53.9, 2.117, "", 54.33, 0.527}, 
 {"LSO", "Africa", "Lesotho", "2021-04-30", 10731., 0., 1.143, 316., 0., 0., 
  5009.215, 0., 0.533, 147.508, 0., 0., 0.63, "", "", "", "", "", "", "", "", 
  "", "", "", "", "", "", "", "", "", "", "", "", "", 666., "", "", "", 311., 
  57.41, 2.142252*^6, 73.562, 22.2, 4.506, 2.647, 2851.153, 59.6, 405.126, 
  3.94, 0.4, 53.9, 2.117, "", 54.33, 0.527}, {"LSO", "Africa", "Lesotho", 
  "2021-05-01", 10731., 0., 1.143, 316., 0., 0., 5009.215, 0., 0.533, 
  147.508, 0., 0., 0.64, "", "", "", "", "", "", "", "", "", "", "", "", "", 
  "", "", "", "", "", "", "", "", 666., "", "", "", 311., 57.41, 2.142252*^6, 
  73.562, 22.2, 4.506, 2.647, 2851.153, 59.6, 405.126, 3.94, 0.4, 53.9, 
  2.117, "", 54.33, 0.527}, {"LSO", "Africa", "Lesotho", "2021-05-02", 
  10733., 2., 0.714, 318., 2., 0.286, 5010.148, 0.934, 0.333, 148.442, 0.934, 
  0.133, 0.65, "", "", "", "", "", "", "", "", "", "", "", "", "", "", "", 
  "", "", "", "", "", "", 666., "", "", "", 311., 57.41, 2.142252*^6, 73.562, 
  22.2, 4.506, 2.647, 2851.153, 59.6, 405.126, 3.94, 0.4, 53.9, 2.117, "", 
  54.33, 0.527}, {"LSO", "Africa", "Lesotho", "2021-05-03", 10733., 0., 
  0.714, 318., 0., 0.286, 5010.148, 0., 0.333, 148.442, 0., 0.133, 0.66, "", 
  "", "", "", "", "", "", "", "", "", "", "", "", "", "", "", "", "", "", "", 
  "", 666., "", "", "", 311., 57.41, 2.142252*^6, 73.562, 22.2, 4.506, 2.647, 
  2851.153, 59.6, 405.126, 3.94, 0.4, 53.9, 2.117, "", 54.33, 0.527}, 
 {"LSO", "Africa", "Lesotho", "2021-05-04", 10733., 0., 0.714, 318., 0., 
  0.286, 5010.148, 0., 0.333, 148.442, 0., 0.133, 0.67, "", "", "", "", "", 
  "", "", "", "", "", "", "", "", "", "", "", "", "", "", "", "", 666., "", 
  "", "", 311., 57.41, 2.142252*^6, 73.562, 22.2, 4.506, 2.647, 2851.153, 
  59.6, 405.126, 3.94, 0.4, 53.9, 2.117, "", 54.33, 0.527}, 
 {"LSO", "Africa", "Lesotho", "2021-05-05", 10749., 16., 2.714, 319., 1., 
  0.429, 5017.617, 7.469, 1.267, 148.909, 0.467, 0.2, 0.69, "", "", "", "", 
  "", "", "", "", "", "", "", "", "", "", "", "", "", "", "", "", "", 666., 
  "", "", "", 311., 57.41, 2.142252*^6, 73.562, 22.2, 4.506, 2.647, 2851.153, 
  59.6, 405.126, 3.94, 0.4, 53.9, 2.117, "", 54.33, 0.527}, 
 {"LSO", "Africa", "Lesotho", "2021-05-06", 10749., 0., 2.571, 319., 0., 
  0.429, 5017.617, 0., 1.2, 148.909, 0., 0.2, 0.7, "", "", "", "", "", "", 
  "", "", "", "", "", "", "", "", "", "", "", "", "", "", "", 666., "", "", 
  "", 311., 57.41, 2.142252*^6, 73.562, 22.2, 4.506, 2.647, 2851.153, 59.6, 
  405.126, 3.94, 0.4, 53.9, 2.117, "", 54.33, 0.527}, 
 {"LSO", "Africa", "Lesotho", "2021-05-07", 10761., 12., 4.286, 319., 0., 
  0.429, 5023.219, 5.602, 2.001, 148.909, 0., 0.2, 0.72, "", "", "", "", "", 
  "", "", "", "", "", "", "", "", "", "", "", "", "", "", "", "", 666., "", 
  "", "", 311., 57.41, 2.142252*^6, 73.562, 22.2, 4.506, 2.647, 2851.153, 
  59.6, 405.126, 3.94, 0.4, 53.9, 2.117, "", 54.33, 0.527}, 
 {"LSO", "Africa", "Lesotho", "2021-05-08", 10761., 0., 4.286, 319., 0., 
  0.429, 5023.219, 0., 2.001, 148.909, 0., 0.2, 0.72, "", "", "", "", "", "", 
  "", "", "", "", "", "", "", "", "", "", "", "", "", "", "", 666., "", "", 
  "", 311., 57.41, 2.142252*^6, 73.562, 22.2, 4.506, 2.647, 2851.153, 59.6, 
  405.126, 3.94, 0.4, 53.9, 2.117, "", 54.33, 0.527}, 
 {"LSO", "Africa", "Lesotho", "2021-05-09", 10773., 12., 5.714, 319., 0., 
  0.143, 5028.82, 5.602, 2.667, 148.909, 0., 0.067, 0.72, "", "", "", "", "", 
  "", "", "", "", "", "", "", "", "", "", "", "", "", "", "", "", 666., "", 
  "", "", 311., 57.41, 2.142252*^6, 73.562, 22.2, 4.506, 2.647, 2851.153, 
  59.6, 405.126, 3.94, 0.4, 53.9, 2.117, "", 54.33, 0.527}, 
 {"LSO", "Africa", "Lesotho", "2021-05-10", 10773., 0., 5.714, 319., 0., 
  0.143, 5028.82, 0., 2.667, 148.909, 0., 0.067, 0.71, "", "", "", "", "", 
  "", "", "", "", "", "", "", "", "", "", "", "", "", "", "", "", 666., "", 
  "", "", 311., 28.7, 2.142252*^6, 73.562, 22.2, 4.506, 2.647, 2851.153, 
  59.6, 405.126, 3.94, 0.4, 53.9, 2.117, "", 54.33, 0.527}, 
 {"LSO", "Africa", "Lesotho", "2021-05-11", 10773., 0., 5.714, 319., 0., 
  0.143, 5028.82, 0., 2.667, 148.909, 0., 0.067, 0.71, "", "", "", "", "", 
  "", "", "", "", "", "", "", "", "", "", "", "", "", "", "", "", 666., "", 
  "", "", 311., 28.7, 2.142252*^6, 73.562, 22.2, 4.506, 2.647, 2851.153, 
  59.6, 405.126, 3.94, 0.4, 53.9, 2.117, "", 54.33, 0.527}, 
 {"LSO", "Africa", "Lesotho", "2021-05-12", 10774., 1., 3.571, 319., 0., 0., 
  5029.287, 0.467, 1.667, 148.909, 0., 0., 0.71, "", "", "", "", "", "", "", 
  "", "", "", "", "", "", "", "", "", "", "", "", "", "", 666., "", "", "", 
  311., 28.7, 2.142252*^6, 73.562, 22.2, 4.506, 2.647, 2851.153, 59.6, 
  405.126, 3.94, 0.4, 53.9, 2.117, "", 54.33, 0.527}, 
 {"LSO", "Africa", "Lesotho", "2021-05-13", 10778., 4., 4.143, 320., 1., 
  0.143, 5031.154, 1.867, 1.934, 149.376, 0.467, 0.067, 0.71, "", "", "", "", 
  "", "", "", "", "", "", "", "", "", "", "", "", "", "", "", "", "", 666., 
  "", "", "", 311., 28.7, 2.142252*^6, 73.562, 22.2, 4.506, 2.647, 2851.153, 
  59.6, 405.126, 3.94, 0.4, 53.9, 2.117, "", 54.33, 0.527}, 
 {"LSO", "Africa", "Lesotho", "2021-05-14", 10778., 0., 2.429, 320., 0., 
  0.143, 5031.154, 0., 1.134, 149.376, 0., 0.067, 0.71, "", "", "", "", "", 
  "", "", "", "", "", "", "", "", "", "", "", "", "", "", "", "", 666., "", 
  "", "", 311., 28.7, 2.142252*^6, 73.562, 22.2, 4.506, 2.647, 2851.153, 
  59.6, 405.126, 3.94, 0.4, 53.9, 2.117, "", 54.33, 0.527}, 
 {"LSO", "Africa", "Lesotho", "2021-05-15", 10782., 4., 3., 320., 0., 0.143, 
  5033.021, 1.867, 1.4, 149.376, 0., 0.067, 0.71, "", "", "", "", "", "", "", 
  "", "", "", "", "", "", "", "", "", "", "", "", "", "", 666., "", "", "", 
  311., 28.7, 2.142252*^6, 73.562, 22.2, 4.506, 2.647, 2851.153, 59.6, 
  405.126, 3.94, 0.4, 53.9, 2.117, "", 54.33, 0.527}, 
 {"LSO", "Africa", "Lesotho", "2021-05-16", 10790., 8., 2.429, 320., 0., 
  0.143, 5036.756, 3.734, 1.134, 149.376, 0., 0.067, 0.71, "", "", "", "", 
  "", "", "", "", "", "", "", "", "", "", "", "", "", "", "", "", "", 666., 
  "", "", "", 311., 28.7, 2.142252*^6, 73.562, 22.2, 4.506, 2.647, 2851.153, 
  59.6, 405.126, 3.94, 0.4, 53.9, 2.117, "", 54.33, 0.527}, 
 {"LSO", "Africa", "Lesotho", "2021-05-17", 10790., 0., 2.429, 320., 0., 
  0.143, 5036.756, 0., 1.134, 149.376, 0., 0.067, 0.7, "", "", "", "", "", 
  "", "", "", "", "", "", "", "", "", "", "", "", "", "", "", "", 666., "", 
  "", "", 311., 28.7, 2.142252*^6, 73.562, 22.2, 4.506, 2.647, 2851.153, 
  59.6, 405.126, 3.94, 0.4, 53.9, 2.117, "", 54.33, 0.527}, 
 {"LSO", "Africa", "Lesotho", "2021-05-18", 10790., 0., 2.429, 320., 0., 
  0.143, 5036.756, 0., 1.134, 149.376, 0., 0.067, 0.69, "", "", "", "", "", 
  "", "", "", "", "", "", "", "", "", "", "", "", 36637., 36637., "", "", 
  666., 1.71, 1.71, "", 311., 28.7, 2.142252*^6, 73.562, 22.2, 4.506, 2.647, 
  2851.153, 59.6, 405.126, 3.94, 0.4, 53.9, 2.117, "", 54.33, 0.527}, 
 {"LSO", "Africa", "Lesotho", "2021-05-19", 10806., 16., 4.571, 320., 0., 
  0.143, 5044.224, 7.469, 2.134, 149.376, 0., 0.067, 0.69, "", "", "", "", 
  "", "", "", "", "", "", "", "", "", "", "", "", "", "", "", "", "", 576., 
  "", "", "", 269., 28.7, 2.142252*^6, 73.562, 22.2, 4.506, 2.647, 2851.153, 
  59.6, 405.126, 3.94, 0.4, 53.9, 2.117, "", 54.33, 0.527}, 
 {"LSO", "Africa", "Lesotho", "2021-05-20", 10806., 0., 4., 320., 0., 0., 
  5044.224, 0., 1.867, 149.376, 0., 0., 0.68, "", "", "", "", "", "", "", "", 
  "", "", "", "", "", "", "", "", "", "", "", "", "", 487., "", "", "", 227., 
  28.7, 2.142252*^6, 73.562, 22.2, 4.506, 2.647, 2851.153, 59.6, 405.126, 
  3.94, 0.4, 53.9, 2.117, "", 54.33, 0.527}, {"LSO", "Africa", "Lesotho", 
  "2021-05-21", 10806., 0., 4., 320., 0., 0., 5044.224, 0., 1.867, 149.376, 
  0., 0., 0.68, "", "", "", "", "", "", "", "", "", "", "", "", "", "", "", 
  "", "", 36759., 36637., 122., "", 398., 1.72, 1.71, 0.01, 186., 28.7, 
  2.142252*^6, 73.562, 22.2, 4.506, 2.647, 2851.153, 59.6, 405.126, 3.94, 
  0.4, 53.9, 2.117, "", 54.33, 0.527}, {"LSO", "Africa", "Lesotho", 
  "2021-05-22", 10815., 9., 4.714, 326., 6., 0.857, 5048.426, 4.201, 2.201, 
  152.176, 2.801, 0.4, 0.68, "", "", "", "", "", "", "", "", "", "", "", "", 
  "", "", "", "", "", "", "", "", "", "", "", "", "", "", 28.7, 2.142252*^6, 
  73.562, 22.2, 4.506, 2.647, 2851.153, 59.6, 405.126, 3.94, 0.4, 53.9, 
  2.117, "", 54.33, 0.527}, {"LSO", "Africa", "Lesotho", "2021-05-23", 
  10822., 7., 4.571, 326., 0., 0.857, 5051.693, 3.268, 2.134, 152.176, 0., 
  0.4, 0.68, "", "", "", "", "", "", "", "", "", "", "", "", "", "", "", "", 
  "", "", "", "", "", "", "", "", "", "", 28.7, 2.142252*^6, 73.562, 22.2, 
  4.506, 2.647, 2851.153, 59.6, 405.126, 3.94, 0.4, 53.9, 2.117, "", 54.33, 
  0.527}, {"LSO", "Africa", "Lesotho", "2021-05-24", 10822., 0., 4.571, 326., 
  0., 0.857, 5051.693, 0., 2.134, 152.176, 0., 0.4, 0.67, "", "", "", "", "", 
  "", "", "", "", "", "", "", "", "", "", "", "", "", "", "", "", "", "", "", 
  "", "", 28.7, 2.142252*^6, 73.562, 22.2, 4.506, 2.647, 2851.153, 59.6, 
  405.126, 3.94, 0.4, 53.9, 2.117, "", 54.33, 0.527}, 
 {"LSO", "Africa", "Lesotho", "2021-05-25", 10822., 0., 4.571, 326., 0., 
  0.857, 5051.693, 0., 2.134, 152.176, 0., 0.4, 0.66, "", "", "", "", "", "", 
  "", "", "", "", "", "", "", "", "", "", "", "", "", "", "", "", "", "", "", 
  "", 42.59, 2.142252*^6, 73.562, 22.2, 4.506, 2.647, 2851.153, 59.6, 
  405.126, 3.94, 0.4, 53.9, 2.117, "", 54.33, 0.527}, 
 {"LSO", "Africa", "Lesotho", "2021-05-26", 10822., 0., 2.286, 326., 0., 
  0.857, 5051.693, 0., 1.067, 152.176, 0., 0.4, 0.66, "", "", "", "", "", "", 
  "", "", "", "", "", "", "", "", "", "", "", "", "", "", "", "", "", "", "", 
  "", 42.59, 2.142252*^6, 73.562, 22.2, 4.506, 2.647, 2851.153, 59.6, 
  405.126, 3.94, 0.4, 53.9, 2.117, "", 54.33, 0.527}, 
 {"LSO", "Africa", "Lesotho", "2021-05-27", 10824., 2., 2.571, 326., 0., 
  0.857, 5052.627, 0.934, 1.2, 152.176, 0., 0.4, 0.65, "", "", "", "", "", 
  "", "", "", "", "", "", "", "", "", "", "", "", "", "", "", "", "", "", "", 
  "", "", 42.59, 2.142252*^6, 73.562, 22.2, 4.506, 2.647, 2851.153, 59.6, 
  405.126, 3.94, 0.4, 53.9, 2.117, "", 54.33, 0.527}, 
 {"LSO", "Africa", "Lesotho", "2021-05-28", 10825., 1., 2.714, 326., 0., 
  0.857, 5053.094, 0.467, 1.267, 152.176, 0., 0.4, 0.65, "", "", "", "", "", 
  "", "", "", "", "", "", "", "", "", "", "", "", "", "", "", "", "", "", "", 
  "", "", 42.59, 2.142252*^6, 73.562, 22.2, 4.506, 2.647, 2851.153, 59.6, 
  405.126, 3.94, 0.4, 53.9, 2.117, "", 54.33, 0.527}, 
 {"LSO", "Africa", "Lesotho", "2021-05-29", 10825., 0., 1.429, 326., 0., 0., 
  5053.094, 0., 0.667, 152.176, 0., 0., 0.65, "", "", "", "", "", "", "", "", 
  "", "", "", "", "", "", "", "", "", "", "", "", "", "", "", "", "", "", 
  42.59, 2.142252*^6, 73.562, 22.2, 4.506, 2.647, 2851.153, 59.6, 405.126, 
  3.94, 0.4, 53.9, 2.117, "", 54.33, 0.527}, {"LSO", "Africa", "Lesotho", 
  "2021-05-30", 10831., 6., 1.286, 326., 0., 0., 5055.894, 2.801, 0.6, 
  152.176, 0., 0., 0.65, "", "", "", "", "", "", "", "", "", "", "", "", "", 
  "", "", "", "", "", "", "", "", "", "", "", "", "", 42.59, 2.142252*^6, 
  73.562, 22.2, 4.506, 2.647, 2851.153, 59.6, 405.126, 3.94, 0.4, 53.9, 
  2.117, "", 54.33, 0.527}, {"LSO", "Africa", "Lesotho", "2021-05-31", 
  10831., 0., 1.286, 326., 0., 0., 5055.894, 0., 0.6, 152.176, 0., 0., 0.65, 
  "", "", "", "", "", "", "", "", "", "", "", "", "", "", "", "", "", "", "", 
  "", "", "", "", "", "", "", 42.59, 2.142252*^6, 73.562, 22.2, 4.506, 2.647, 
  2851.153, 59.6, 405.126, 3.94, 0.4, 53.9, 2.117, "", 54.33, 0.527}, 
 {"LSO", "Africa", "Lesotho", "2021-06-01", 10831., 0., 1.286, 326., 0., 0., 
  5055.894, 0., 0.6, 152.176, 0., 0., 0.64, "", "", "", "", "", "", "", "", 
  "", "", "", "", "", "", "", "", "", "", "", "", "", "", "", "", "", "", 
  42.59, 2.142252*^6, 73.562, 22.2, 4.506, 2.647, 2851.153, 59.6, 405.126, 
  3.94, 0.4, 53.9, 2.117, "", 54.33, 0.527}, {"LSO", "Africa", "Lesotho", 
  "2021-06-02", 10831., 0., 1.286, 326., 0., 0., 5055.894, 0., 0.6, 152.176, 
  0., 0., 0.64, "", "", "", "", "", "", "", "", "", "", "", "", "", "", "", 
  "", "", "", "", "", "", "", "", "", "", "", 42.59, 2.142252*^6, 73.562, 
  22.2, 4.506, 2.647, 2851.153, 59.6, 405.126, 3.94, 0.4, 53.9, 2.117, "", 
  54.33, 0.527}, {"LSO", "Africa", "Lesotho", "2021-06-03", 10836., 5., 
  1.714, 326., 0., 0., 5058.228, 2.334, 0.8, 152.176, 0., 0., 0.64, "", "", 
  "", "", "", "", "", "", "", "", "", "", "", "", "", "", "", "", "", "", "", 
  "", "", "", "", "", 42.59, 2.142252*^6, 73.562, 22.2, 4.506, 2.647, 
  2851.153, 59.6, 405.126, 3.94, 0.4, 53.9, 2.117, "", 54.33, 0.527}, 
 {"LSO", "Africa", "Lesotho", "2021-06-04", 10837., 1., 1.714, 326., 0., 0., 
  5058.695, 0.467, 0.8, 152.176, 0., 0., 0.63, "", "", "", "", "", "", "", 
  "", "", "", "", "", "", "", "", "", "", "", "", "", "", "", "", "", "", "", 
  42.59, 2.142252*^6, 73.562, 22.2, 4.506, 2.647, 2851.153, 59.6, 405.126, 
  3.94, 0.4, 53.9, 2.117, "", 54.33, 0.527}, {"LSO", "Africa", "Lesotho", 
  "2021-06-05", 10837., 0., 1.714, 326., 0., 0., 5058.695, 0., 0.8, 152.176, 
  0., 0., 0.62, "", "", "", "", "", "", "", "", "", "", "", "", "", "", "", 
  "", "", "", "", "", "", "", "", "", "", "", 42.59, 2.142252*^6, 73.562, 
  22.2, 4.506, 2.647, 2851.153, 59.6, 405.126, 3.94, 0.4, 53.9, 2.117, "", 
  54.33, 0.527}, {"LSO", "Africa", "Lesotho", "2021-06-06", 10837., 0., 
  0.857, 326., 0., 0., 5058.695, 0., 0.4, 152.176, 0., 0., 0.62, "", "", "", 
  "", "", "", "", "", "", "", "", "", "", "", "", "", "", "", "", "", "", "", 
  "", "", "", "", "", 2.142252*^6, 73.562, 22.2, 4.506, 2.647, 2851.153, 
  59.6, 405.126, 3.94, 0.4, 53.9, 2.117, "", 54.33, 0.527}, 
 {"LSO", "Africa", "Lesotho", "2021-06-07", 10837., 0., 0.857, 326., 0., 0., 
  5058.695, 0., 0.4, 152.176, 0., 0., "", "", "", "", "", "", "", "", "", "", 
  "", "", "", "", "", "", "", "", "", "", "", "", "", "", "", "", "", "", 
  2.142252*^6, 73.562, 22.2, 4.506, 2.647, 2851.153, 59.6, 405.126, 3.94, 
  0.4, 53.9, 2.117, "", 54.33, 0.527}, {"LBR", "Africa", "Liberia", 
  "2020-03-16", 1., 1., "", "", "", "", 0.198, 0.198, "", "", "", "", "", "", 
  "", "", "", "", "", "", "", "", "", "", "", "", "", "", "", "", "", "", "", 
  "", "", "", "", "", "", 13.89, 5.057677*^6, 49.127, 19.2, 3.057, 1.756, 
  752.788, 38.6, 272.509, 2.42, 1.5, 18.1, 1.188, 0.8, 64.1, 0.48}, 
 {"LBR", "Africa", "Liberia", "2020-03-17", 1., 0., "", "", "", "", 0.198, 
  0., "", "", "", "", "", "", "", "", "", "", "", "", "", "", "", "", "", "", 
  "", "", "", "", "", "", "", "", "", "", "", "", "", 30.56, 5.057677*^6, 
  49.127, 19.2, 3.057, 1.756, 752.788, 38.6, 272.509, 2.42, 1.5, 18.1, 1.188, 
  0.8, 64.1, 0.48}, {"LBR", "Africa", "Liberia", "2020-03-18", 2., 1., "", 
  "", "", "", 0.395, 0.198, "", "", "", "", "", "", "", "", "", "", "", "", 
  "", "", "", "", "", "", "", "", "", "", "", "", "", "", "", "", "", "", "", 
  30.56, 5.057677*^6, 49.127, 19.2, 3.057, 1.756, 752.788, 38.6, 272.509, 
  2.42, 1.5, 18.1, 1.188, 0.8, 64.1, 0.48}, {"LBR", "Africa", "Liberia", 
  "2020-03-19", 2., 0., "", "", "", "", 0.395, 0., "", "", "", "", "", "", 
  "", "", "", "", "", "", "", "", "", "", "", "", "", "", "", "", "", "", "", 
  "", "", "", "", "", "", 30.56, 5.057677*^6, 49.127, 19.2, 3.057, 1.756, 
  752.788, 38.6, 272.509, 2.42, 1.5, 18.1, 1.188, 0.8, 64.1, 0.48}, 
 {"LBR", "Africa", "Liberia", "2020-03-20", 2., 0., "", "", "", "", 0.395, 
  0., "", "", "", "", "", "", "", "", "", "", "", "", "", "", "", "", "", "", 
  "", "", "", "", "", "", "", "", "", "", "", "", "", 30.56, 5.057677*^6, 
  49.127, 19.2, 3.057, 1.756, 752.788, 38.6, 272.509, 2.42, 1.5, 18.1, 1.188, 
  0.8, 64.1, 0.48}, {"LBR", "Africa", "Liberia", "2020-03-21", 3., 1., 0.429, 
  "", "", 0., 0.593, 0.198, 0.085, "", "", 0., "", "", "", "", "", "", "", 
  "", "", "", "", "", "", "", "", "", "", "", "", "", "", "", "", "", "", "", 
  "", 44.44, 5.057677*^6, 49.127, 19.2, 3.057, 1.756, 752.788, 38.6, 272.509, 
  2.42, 1.5, 18.1, 1.188, 0.8, 64.1, 0.48}, {"LBR", "Africa", "Liberia", 
  "2020-03-22", 3., 0., 0.429, "", "", 0., 0.593, 0., 0.085, "", "", 0., "", 
  "", "", "", "", "", "", "", "", "", "", "", "", "", "", "", "", "", "", "", 
  "", "", "", "", "", "", "", 74.07, 5.057677*^6, 49.127, 19.2, 3.057, 1.756, 
  752.788, 38.6, 272.509, 2.42, 1.5, 18.1, 1.188, 0.8, 64.1, 0.48}, 
 {"LBR", "Africa", "Liberia", "2020-03-23", 3., 0., 0.286, "", "", 0., 0.593, 
  0., 0.056, "", "", 0., "", "", "", "", "", "", "", "", "", "", "", "", "", 
  "", "", "", "", "", "", "", "", "", "", "", "", "", "", 74.07, 5.057677*^6, 
  49.127, 19.2, 3.057, 1.756, 752.788, 38.6, 272.509, 2.42, 1.5, 18.1, 1.188, 
  0.8, 64.1, 0.48}, {"LBR", "Africa", "Liberia", "2020-03-24", 3., 0., 0.286, 
  "", "", 0., 0.593, 0., 0.056, "", "", 0., "", "", "", "", "", "", "", "", 
  "", "", "", "", "", "", "", "", "", "", "", "", "", "", "", "", "", "", "", 
  79.63, 5.057677*^6, 49.127, 19.2, 3.057, 1.756, 752.788, 38.6, 272.509, 
  2.42, 1.5, 18.1, 1.188, 0.8, 64.1, 0.48}, {"LBR", "Africa", "Liberia", 
  "2020-03-25", 3., 0., 0.143, "", "", 0., 0.593, 0., 0.028, "", "", 0., "", 
  "", "", "", "", "", "", "", "", "", "", "", "", "", "", "", "", "", "", "", 
  "", "", "", "", "", "", "", 79.63, 5.057677*^6, 49.127, 19.2, 3.057, 1.756, 
  752.788, 38.6, 272.509, 2.42, 1.5, 18.1, 1.188, 0.8, 64.1, 0.48}, 
 {"LBR", "Africa", "Liberia", "2020-03-26", 3., 0., 0.143, "", "", 0., 0.593, 
  0., 0.028, "", "", 0., "", "", "", "", "", "", "", "", "", "", "", "", "", 
  "", "", "", "", "", "", "", "", "", "", "", "", "", "", 79.63, 5.057677*^6, 
  49.127, 19.2, 3.057, 1.756, 752.788, 38.6, 272.509, 2.42, 1.5, 18.1, 1.188, 
  0.8, 64.1, 0.48}, {"LBR", "Africa", "Liberia", "2020-03-27", 3., 0., 0.143, 
  "", "", 0., 0.593, 0., 0.028, "", "", 0., "", "", "", "", "", "", "", "", 
  "", "", "", "", "", "", "", "", "", "", "", "", "", "", "", "", "", "", "", 
  79.63, 5.057677*^6, 49.127, 19.2, 3.057, 1.756, 752.788, 38.6, 272.509, 
  2.42, 1.5, 18.1, 1.188, 0.8, 64.1, 0.48}, {"LBR", "Africa", "Liberia", 
  "2020-03-28", 3., 0., 0., "", "", 0., 0.593, 0., 0., "", "", 0., "", "", 
  "", "", "", "", "", "", "", "", "", "", "", "", "", "", "", "", "", "", "", 
  "", "", "", "", "", "", 79.63, 5.057677*^6, 49.127, 19.2, 3.057, 1.756, 
  752.788, 38.6, 272.509, 2.42, 1.5, 18.1, 1.188, 0.8, 64.1, 0.48}, 
 {"LBR", "Africa", "Liberia", "2020-03-29", 3., 0., 0., "", "", 0., 0.593, 
  0., 0., "", "", 0., "", "", "", "", "", "", "", "", "", "", "", "", "", "", 
  "", "", "", "", "", "", "", "", "", "", "", "", "", 79.63, 5.057677*^6, 
  49.127, 19.2, 3.057, 1.756, 752.788, 38.6, 272.509, 2.42, 1.5, 18.1, 1.188, 
  0.8, 64.1, 0.48}, {"LBR", "Africa", "Liberia", "2020-03-30", 3., 0., 0., 
  "", "", 0., 0.593, 0., 0., "", "", 0., "", "", "", "", "", "", "", "", "", 
  "", "", "", "", "", "", "", "", "", "", "", "", "", "", "", "", "", "", 
  79.63, 5.057677*^6, 49.127, 19.2, 3.057, 1.756, 752.788, 38.6, 272.509, 
  2.42, 1.5, 18.1, 1.188, 0.8, 64.1, 0.48}, {"LBR", "Africa", "Liberia", 
  "2020-03-31", 3., 0., 0., "", "", 0., 0.593, 0., 0., "", "", 0., "", "", 
  "", "", "", "", "", "", "", "", "", "", "", "", "", "", "", "", "", "", "", 
  "", "", "", "", "", "", 79.63, 5.057677*^6, 49.127, 19.2, 3.057, 1.756, 
  752.788, 38.6, 272.509, 2.42, 1.5, 18.1, 1.188, 0.8, 64.1, 0.48}, 
 {"LBR", "Africa", "Liberia", "2020-04-01", 6., 3., 0.429, "", "", 0., 1.186, 
  0.593, 0.085, "", "", 0., "", "", "", "", "", "", "", "", "", "", "", "", 
  "", "", "", "", "", "", "", "", "", "", "", "", "", "", "", 79.63, 
  5.057677*^6, 49.127, 19.2, 3.057, 1.756, 752.788, 38.6, 272.509, 2.42, 1.5, 
  18.1, 1.188, 0.8, 64.1, 0.48}, {"LBR", "Africa", "Liberia", "2020-04-02", 
  6., 0., 0.429, "", "", 0., 1.186, 0., 0.085, "", "", 0., "", "", "", "", 
  "", "", "", "", "", "", "", "", "", "", "", "", "", "", "", "", "", "", "", 
  "", "", "", "", 79.63, 5.057677*^6, 49.127, 19.2, 3.057, 1.756, 752.788, 
  38.6, 272.509, 2.42, 1.5, 18.1, 1.188, 0.8, 64.1, 0.48}, 
 {"LBR", "Africa", "Liberia", "2020-04-03", 7., 1., 0.571, "", "", 0., 1.384, 
  0.198, 0.113, "", "", 0., "", "", "", "", "", "", "", "", "", "", "", "", 
  "", "", "", "", "", "", "", "", "", "", "", "", "", "", "", 79.63, 
  5.057677*^6, 49.127, 19.2, 3.057, 1.756, 752.788, 38.6, 272.509, 2.42, 1.5, 
  18.1, 1.188, 0.8, 64.1, 0.48}, {"LBR", "Africa", "Liberia", "2020-04-04", 
  10., 3., 1., 1., 1., 0.143, 1.977, 0.593, 0.198, 0.198, 0.198, 0.028, "", 
  "", "", "", "", "", "", "", "", "", "", "", "", "", "", "", "", "", "", "", 
  "", "", "", "", "", "", "", 79.63, 5.057677*^6, 49.127, 19.2, 3.057, 1.756, 
  752.788, 38.6, 272.509, 2.42, 1.5, 18.1, 1.188, 0.8, 64.1, 0.48}, 
 {"LBR", "Africa", "Liberia", "2020-04-05", 13., 3., 1.429, 3., 2., 0.429, 
  2.57, 0.593, 0.282, 0.593, 0.395, 0.085, "", "", "", "", "", "", "", "", 
  "", "", "", "", "", "", "", "", "", "", "", "", "", "", "", "", "", "", "", 
  79.63, 5.057677*^6, 49.127, 19.2, 3.057, 1.756, 752.788, 38.6, 272.509, 
  2.42, 1.5, 18.1, 1.188, 0.8, 64.1, 0.48}, {"LBR", "Africa", "Liberia", 
  "2020-04-06", 14., 1., 1.571, 3., 0., 0.429, 2.768, 0.198, 0.311, 0.593, 
  0., 0.085, "", "", "", "", "", "", "", "", "", "", "", "", "", "", "", "", 
  "", "", "", "", "", "", "", "", "", "", "", 79.63, 5.057677*^6, 49.127, 
  19.2, 3.057, 1.756, 752.788, 38.6, 272.509, 2.42, 1.5, 18.1, 1.188, 0.8, 
  64.1, 0.48}, {"LBR", "Africa", "Liberia", "2020-04-07", 14., 0., 1.571, 3., 
  0., 0.429, 2.768, 0., 0.311, 0.593, 0., 0.085, "", "", "", "", "", "", "", 
  "", "", "", "", "", "", "", "", "", "", "", "", "", "", "", "", "", "", "", 
  "", 79.63, 5.057677*^6, 49.127, 19.2, 3.057, 1.756, 752.788, 38.6, 272.509, 
  2.42, 1.5, 18.1, 1.188, 0.8, 64.1, 0.48}, {"LBR", "Africa", "Liberia", 
  "2020-04-08", 31., 17., 3.571, 4., 1., 0.571, 6.129, 3.361, 0.706, 0.791, 
  0.198, 0.113, "", "", "", "", "", "", "", "", "", "", "", "", "", "", "", 
  "", "", "", "", "", "", "", "", "", "", "", "", 81.48, 5.057677*^6, 49.127, 
  19.2, 3.057, 1.756, 752.788, 38.6, 272.509, 2.42, 1.5, 18.1, 1.188, 0.8, 
  64.1, 0.48}, {"LBR", "Africa", "Liberia", "2020-04-09", 31., 0., 3.571, 4., 
  0., 0.571, 6.129, 0., 0.706, 0.791, 0., 0.113, "", "", "", "", "", "", "", 
  "", "", "", "", "", "", "", "", "", "", "", "", "", "", "", "", "", "", "", 
  "", 81.48, 5.057677*^6, 49.127, 19.2, 3.057, 1.756, 752.788, 38.6, 272.509, 
  2.42, 1.5, 18.1, 1.188, 0.8, 64.1, 0.48}, {"LBR", "Africa", "Liberia", 
  "2020-04-10", 37., 6., 4.286, 5., 1., 0.714, 7.316, 1.186, 0.847, 0.989, 
  0.198, 0.141, "", "", "", "", "", "", "", "", "", "", "", "", "", "", "", 
  "", "", "", "", "", "", "", "", "", "", "", "", 84.26, 5.057677*^6, 49.127, 
  19.2, 3.057, 1.756, 752.788, 38.6, 272.509, 2.42, 1.5, 18.1, 1.188, 0.8, 
  64.1, 0.48}, {"LBR", "Africa", "Liberia", "2020-04-11", 48., 11., 5.429, 
  5., 0., 0.571, 9.491, 2.175, 1.073, 0.989, 0., 0.113, "", "", "", "", "", 
  "", "", "", "", "", "", "", "", "", "", "", "", "", "", "", "", "", "", "", 
  "", "", "", 84.26, 5.057677*^6, 49.127, 19.2, 3.057, 1.756, 752.788, 38.6, 
  272.509, 2.42, 1.5, 18.1, 1.188, 0.8, 64.1, 0.48}, 
 {"LBR", "Africa", "Liberia", "2020-04-12", 50., 2., 5.286, 5., 0., 0.286, 
  9.886, 0.395, 1.045, 0.989, 0., 0.056, "", "", "", "", "", "", "", "", "", 
  "", "", "", "", "", "", "", "", "", "", "", "", "", "", "", "", "", "", 
  87.96, 5.057677*^6, 49.127, 19.2, 3.057, 1.756, 752.788, 38.6, 272.509, 
  2.42, 1.5, 18.1, 1.188, 0.8, 64.1, 0.48}, {"LBR", "Africa", "Liberia", 
  "2020-04-13", 59., 9., 6.429, 6., 1., 0.429, 11.665, 1.779, 1.271, 1.186, 
  0.198, 0.085, "", "", "", "", "", "", "", "", "", "", "", "", "", "", "", 
  "", "", "", "", "", "", "", "", "", "", "", "", 87.96, 5.057677*^6, 49.127, 
  19.2, 3.057, 1.756, 752.788, 38.6, 272.509, 2.42, 1.5, 18.1, 1.188, 0.8, 
  64.1, 0.48}, {"LBR", "Africa", "Liberia", "2020-04-14", 59., 0., 6.429, 6., 
  0., 0.429, 11.665, 0., 1.271, 1.186, 0., 0.085, "", "", "", "", "", "", "", 
  "", "", "", "", "", "", "", "", "", "", "", "", "", "", "", "", "", "", "", 
  "", 87.96, 5.057677*^6, 49.127, 19.2, 3.057, 1.756, 752.788, 38.6, 272.509, 
  2.42, 1.5, 18.1, 1.188, 0.8, 64.1, 0.48}, {"LBR", "Africa", "Liberia", 
  "2020-04-15", 59., 0., 4., 6., 0., 0.286, 11.665, 0., 0.791, 1.186, 0., 
  0.056, "", "", "", "", "", "", "", "", "", "", "", "", "", "", "", "", "", 
  "", "", "", "", "", "", "", "", "", "", 87.96, 5.057677*^6, 49.127, 19.2, 
  3.057, 1.756, 752.788, 38.6, 272.509, 2.42, 1.5, 18.1, 1.188, 0.8, 64.1, 
  0.48}, {"LBR", "Africa", "Liberia", "2020-04-16", 59., 0., 4., 6., 0., 
  0.286, 11.665, 0., 0.791, 1.186, 0., 0.056, "", "", "", "", "", "", "", "", 
  "", "", "", "", "", "", "", "", "", "", "", "", "", "", "", "", "", "", "", 
  87.96, 5.057677*^6, 49.127, 19.2, 3.057, 1.756, 752.788, 38.6, 272.509, 
  2.42, 1.5, 18.1, 1.188, 0.8, 64.1, 0.48}, {"LBR", "Africa", "Liberia", 
  "2020-04-17", 76., 17., 5.571, 7., 1., 0.286, 15.027, 3.361, 1.102, 1.384, 
  0.198, 0.056, "", "", "", "", "", "", "", "", "", "", "", "", "", "", "", 
  "", "", "", "", "", "", "", "", "", "", "", "", 87.96, 5.057677*^6, 49.127, 
  19.2, 3.057, 1.756, 752.788, 38.6, 272.509, 2.42, 1.5, 18.1, 1.188, 0.8, 
  64.1, 0.48}, {"LBR", "Africa", "Liberia", "2020-04-18", 76., 0., 4., 7., 
  0., 0.286, 15.027, 0., 0.791, 1.384, 0., 0.056, "", "", "", "", "", "", "", 
  "", "", "", "", "", "", "", "", "", "", "", "", "", "", "", "", "", "", "", 
  "", 87.96, 5.057677*^6, 49.127, 19.2, 3.057, 1.756, 752.788, 38.6, 272.509, 
  2.42, 1.5, 18.1, 1.188, 0.8, 64.1, 0.48}, {"LBR", "Africa", "Liberia", 
  "2020-04-19", 91., 15., 5.857, 8., 1., 0.429, 17.992, 2.966, 1.158, 1.582, 
  0.198, 0.085, "", "", "", "", "", "", "", "", "", "", "", "", "", "", "", 
  "", "", "", "", "", "", "", "", "", "", "", "", 87.96, 5.057677*^6, 49.127, 
  19.2, 3.057, 1.756, 752.788, 38.6, 272.509, 2.42, 1.5, 18.1, 1.188, 0.8, 
  64.1, 0.48}, {"LBR", "Africa", "Liberia", "2020-04-20", 99., 8., 5.714, 8., 
  0., 0.286, 19.574, 1.582, 1.13, 1.582, 0., 0.056, "", "", "", "", "", "", 
  "", "", "", "", "", "", "", "", "", "", "", "", "", "", "", "", "", "", "", 
  "", "", 87.96, 5.057677*^6, 49.127, 19.2, 3.057, 1.756, 752.788, 38.6, 
  272.509, 2.42, 1.5, 18.1, 1.188, 0.8, 64.1, 0.48}, 
 {"LBR", "Africa", "Liberia", "2020-04-21", 101., 2., 6., 8., 0., 0.286, 
  19.97, 0.395, 1.186, 1.582, 0., 0.056, "", "", "", "", "", "", "", "", "", 
  "", "", "", "", "", "", "", "", "", "", "", "", "", "", "", "", "", "", 
  87.96, 5.057677*^6, 49.127, 19.2, 3.057, 1.756, 752.788, 38.6, 272.509, 
  2.42, 1.5, 18.1, 1.188, 0.8, 64.1, 0.48}, {"LBR", "Africa", "Liberia", 
  "2020-04-22", 101., 0., 6., 8., 0., 0.286, 19.97, 0., 1.186, 1.582, 0., 
  0.056, 0.81, "", "", "", "", "", "", "", "", "", "", "", "", "", "", "", 
  "", "", "", "", "", "", "", "", "", "", "", 87.96, 5.057677*^6, 49.127, 
  19.2, 3.057, 1.756, 752.788, 38.6, 272.509, 2.42, 1.5, 18.1, 1.188, 0.8, 
  64.1, 0.48}, {"LBR", "Africa", "Liberia", "2020-04-23", 101., 0., 6., 8., 
  0., 0.286, 19.97, 0., 1.186, 1.582, 0., 0.056, 0.8, "", "", "", "", "", "", 
  "", "", "", "", "", "", "", "", "", "", "", "", "", "", "", "", "", "", "", 
  "", 87.96, 5.057677*^6, 49.127, 19.2, 3.057, 1.756, 752.788, 38.6, 272.509, 
  2.42, 1.5, 18.1, 1.188, 0.8, 64.1, 0.48}, {"LBR", "Africa", "Liberia", 
  "2020-04-24", 117., 16., 5.857, 8., 0., 0.143, 23.133, 3.164, 1.158, 1.582, 
  0., 0.028, 0.79, "", "", "", "", "", "", "", "", "", "", "", "", "", "", 
  "", "", "", "", "", "", "", "", "", "", "", "", 87.96, 5.057677*^6, 49.127, 
  19.2, 3.057, 1.756, 752.788, 38.6, 272.509, 2.42, 1.5, 18.1, 1.188, 0.8, 
  64.1, 0.48}, {"LBR", "Africa", "Liberia", "2020-04-25", 120., 3., 6.286, 
  11., 3., 0.571, 23.726, 0.593, 1.243, 2.175, 0.593, 0.113, 0.78, "", "", 
  "", "", "", "", "", "", "", "", "", "", "", "", "", "", "", "", "", "", "", 
  "", "", "", "", "", 87.96, 5.057677*^6, 49.127, 19.2, 3.057, 1.756, 
  752.788, 38.6, 272.509, 2.42, 1.5, 18.1, 1.188, 0.8, 64.1, 0.48}, 
 {"LBR", "Africa", "Liberia", "2020-04-26", 124., 4., 4.714, 12., 1., 0.571, 
  24.517, 0.791, 0.932, 2.373, 0.198, 0.113, 0.78, "", "", "", "", "", "", 
  "", "", "", "", "", "", "", "", "", "", "", "", "", "", "", "", "", "", "", 
  "", 87.96, 5.057677*^6, 49.127, 19.2, 3.057, 1.756, 752.788, 38.6, 272.509, 
  2.42, 1.5, 18.1, 1.188, 0.8, 64.1, 0.48}, {"LBR", "Africa", "Liberia", 
  "2020-04-27", 124., 0., 3.571, 12., 0., 0.571, 24.517, 0., 0.706, 2.373, 
  0., 0.113, 0.79, "", "", "", "", "", "", "", "", "", "", "", "", "", "", 
  "", "", "", "", "", "", "", "", "", "", "", "", 87.96, 5.057677*^6, 49.127, 
  19.2, 3.057, 1.756, 752.788, 38.6, 272.509, 2.42, 1.5, 18.1, 1.188, 0.8, 
  64.1, 0.48}, {"LBR", "Africa", "Liberia", "2020-04-28", 141., 17., 5.714, 
  16., 4., 1.143, 27.878, 3.361, 1.13, 3.164, 0.791, 0.226, 0.8, "", "", "", 
  "", "", "", "", "", "", "", "", "", "", "", "", "", "", "", "", "", "", "", 
  "", "", "", "", 87.96, 5.057677*^6, 49.127, 19.2, 3.057, 1.756, 752.788, 
  38.6, 272.509, 2.42, 1.5, 18.1, 1.188, 0.8, 64.1, 0.48}, 
 {"LBR", "Africa", "Liberia", "2020-04-29", 141., 0., 5.714, 16., 0., 1.143, 
  27.878, 0., 1.13, 3.164, 0., 0.226, 0.8, "", "", "", "", "", "", "", "", 
  "", "", "", "", "", "", "", "", "", "", "", "", "", "", "", "", "", "", 
  87.96, 5.057677*^6, 49.127, 19.2, 3.057, 1.756, 752.788, 38.6, 272.509, 
  2.42, 1.5, 18.1, 1.188, 0.8, 64.1, 0.48}, {"LBR", "Africa", "Liberia", 
  "2020-04-30", 141., 0., 5.714, 16., 0., 1.143, 27.878, 0., 1.13, 3.164, 0., 
  0.226, 0.8, "", "", "", "", "", "", "", "", "", "", "", "", "", "", "", "", 
  "", "", "", "", "", "", "", "", "", "", 87.96, 5.057677*^6, 49.127, 19.2, 
  3.057, 1.756, 752.788, 38.6, 272.509, 2.42, 1.5, 18.1, 1.188, 0.8, 64.1, 
  0.48}, {"LBR", "Africa", "Liberia", "2020-05-01", 152., 11., 5., 18., 2., 
  1.429, 30.053, 2.175, 0.989, 3.559, 0.395, 0.282, 0.81, "", "", "", "", "", 
  "", "", "", "", "", "", "", "", "", "", "", "", "", "", "", "", "", "", "", 
  "", "", 87.96, 5.057677*^6, 49.127, 19.2, 3.057, 1.756, 752.788, 38.6, 
  272.509, 2.42, 1.5, 18.1, 1.188, 0.8, 64.1, 0.48}, 
 {"LBR", "Africa", "Liberia", "2020-05-02", 154., 2., 4.857, 18., 0., 1., 
  30.449, 0.395, 0.96, 3.559, 0., 0.198, 0.82, "", "", "", "", "", "", "", 
  "", "", "", "", "", "", "", "", "", "", "", "", "", "", "", "", "", "", "", 
  87.96, 5.057677*^6, 49.127, 19.2, 3.057, 1.756, 752.788, 38.6, 272.509, 
  2.42, 1.5, 18.1, 1.188, 0.8, 64.1, 0.48}, {"LBR", "Africa", "Liberia", 
  "2020-05-03", 158., 4., 4.857, 18., 0., 0.857, 31.24, 0.791, 0.96, 3.559, 
  0., 0.169, 0.83, "", "", "", "", "", "", "", "", "", "", "", "", "", "", 
  "", "", "", "", "", "", "", "", "", "", "", "", 87.96, 5.057677*^6, 49.127, 
  19.2, 3.057, 1.756, 752.788, 38.6, 272.509, 2.42, 1.5, 18.1, 1.188, 0.8, 
  64.1, 0.48}, {"LBR", "Africa", "Liberia", "2020-05-04", 166., 8., 6., 18., 
  0., 0.857, 32.821, 1.582, 1.186, 3.559, 0., 0.169, 0.85, "", "", "", "", 
  "", "", "", "", "", "", "", "", "", "", "", "", "", "", "", "", "", "", "", 
  "", "", "", 87.96, 5.057677*^6, 49.127, 19.2, 3.057, 1.756, 752.788, 38.6, 
  272.509, 2.42, 1.5, 18.1, 1.188, 0.8, 64.1, 0.48}, 
 {"LBR", "Africa", "Liberia", "2020-05-05", 170., 4., 4.143, 20., 2., 0.571, 
  33.612, 0.791, 0.819, 3.954, 0.395, 0.113, 0.86, "", "", "", "", "", "", 
  "", "", "", "", "", "", "", "", "", "", "", "", "", "", "", "", "", "", "", 
  "", 87.96, 5.057677*^6, 49.127, 19.2, 3.057, 1.756, 752.788, 38.6, 272.509, 
  2.42, 1.5, 18.1, 1.188, 0.8, 64.1, 0.48}, {"LBR", "Africa", "Liberia", 
  "2020-05-06", 178., 8., 5.286, 20., 0., 0.571, 35.194, 1.582, 1.045, 3.954, 
  0., 0.113, 0.88, "", "", "", "", "", "", "", "", "", "", "", "", "", "", 
  "", "", "", "", "", "", "", "", "", "", "", "", 87.96, 5.057677*^6, 49.127, 
  19.2, 3.057, 1.756, 752.788, 38.6, 272.509, 2.42, 1.5, 18.1, 1.188, 0.8, 
  64.1, 0.48}, {"LBR", "Africa", "Liberia", "2020-05-07", 189., 11., 6.857, 
  20., 0., 0.571, 37.369, 2.175, 1.356, 3.954, 0., 0.113, 0.88, "", "", "", 
  "", "", "", "", "", "", "", "", "", "", "", "", "", "", "", "", "", "", "", 
  "", "", "", "", 87.96, 5.057677*^6, 49.127, 19.2, 3.057, 1.756, 752.788, 
  38.6, 272.509, 2.42, 1.5, 18.1, 1.188, 0.8, 64.1, 0.48}, 
 {"LBR", "Africa", "Liberia", "2020-05-08", 199., 10., 6.714, 20., 0., 0.286, 
  39.346, 1.977, 1.328, 3.954, 0., 0.056, 0.87, "", "", "", "", "", "", "", 
  "", "", "", "", "", "", "", "", "", "", "", "", "", "", "", "", "", "", "", 
  87.96, 5.057677*^6, 49.127, 19.2, 3.057, 1.756, 752.788, 38.6, 272.509, 
  2.42, 1.5, 18.1, 1.188, 0.8, 64.1, 0.48}, {"LBR", "Africa", "Liberia", 
  "2020-05-09", 199., 0., 6.429, 20., 0., 0.286, 39.346, 0., 1.271, 3.954, 
  0., 0.056, 0.86, "", "", "", "", "", "", "", "", "", "", "", "", "", "", 
  "", "", "", "", "", "", "", "", "", "", "", "", 87.96, 5.057677*^6, 49.127, 
  19.2, 3.057, 1.756, 752.788, 38.6, 272.509, 2.42, 1.5, 18.1, 1.188, 0.8, 
  64.1, 0.48}, {"LBR", "Africa", "Liberia", "2020-05-10", 199., 0., 5.857, 
  20., 0., 0.286, 39.346, 0., 1.158, 3.954, 0., 0.056, 0.86, "", "", "", "", 
  "", "", "", "", "", "", "", "", "", "", "", "", "", "", "", "", "", "", "", 
  "", "", "", 87.96, 5.057677*^6, 49.127, 19.2, 3.057, 1.756, 752.788, 38.6, 
  272.509, 2.42, 1.5, 18.1, 1.188, 0.8, 64.1, 0.48}, 
 {"LBR", "Africa", "Liberia", "2020-05-11", 211., 12., 6.429, 20., 0., 0.286, 
  41.719, 2.373, 1.271, 3.954, 0., 0.056, 0.88, "", "", "", "", "", "", "", 
  "", "", "", "", "", "", "", "", "", "", "", "", "", "", "", "", "", "", "", 
  87.96, 5.057677*^6, 49.127, 19.2, 3.057, 1.756, 752.788, 38.6, 272.509, 
  2.42, 1.5, 18.1, 1.188, 0.8, 64.1, 0.48}, {"LBR", "Africa", "Liberia", 
  "2020-05-12", 211., 0., 5.857, 20., 0., 0., 41.719, 0., 1.158, 3.954, 0., 
  0., 0.87, "", "", "", "", "", "", "", "", "", "", "", "", "", "", "", "", 
  "", "", "", "", "", "", "", "", "", "", 87.96, 5.057677*^6, 49.127, 19.2, 
  3.057, 1.756, 752.788, 38.6, 272.509, 2.42, 1.5, 18.1, 1.188, 0.8, 64.1, 
  0.48}, {"LBR", "Africa", "Liberia", "2020-05-13", 213., 2., 5., 20., 0., 
  0., 42.114, 0.395, 0.989, 3.954, 0., 0., 0.88, "", "", "", "", "", "", "", 
  "", "", "", "", "", "", "", "", "", "", "", "", "", "", "", "", "", "", "", 
  87.96, 5.057677*^6, 49.127, 19.2, 3.057, 1.756, 752.788, 38.6, 272.509, 
  2.42, 1.5, 18.1, 1.188, 0.8, 64.1, 0.48}, {"LBR", "Africa", "Liberia", 
  "2020-05-14", 215., 2., 3.714, 20., 0., 0., 42.51, 0.395, 0.734, 3.954, 0., 
  0., 0.89, "", "", "", "", "", "", "", "", "", "", "", "", "", "", "", "", 
  "", "", "", "", "", "", "", "", "", "", 87.96, 5.057677*^6, 49.127, 19.2, 
  3.057, 1.756, 752.788, 38.6, 272.509, 2.42, 1.5, 18.1, 1.188, 0.8, 64.1, 
  0.48}, {"LBR", "Africa", "Liberia", "2020-05-15", 219., 4., 2.857, 20., 0., 
  0., 43.301, 0.791, 0.565, 3.954, 0., 0., 0.9, "", "", "", "", "", "", "", 
  "", "", "", "", "", "", "", "", "", "", "", "", "", "", "", "", "", "", "", 
  87.96, 5.057677*^6, 49.127, 19.2, 3.057, 1.756, 752.788, 38.6, 272.509, 
  2.42, 1.5, 18.1, 1.188, 0.8, 64.1, 0.48}, {"LBR", "Africa", "Liberia", 
  "2020-05-16", 223., 4., 3.429, 20., 0., 0., 44.091, 0.791, 0.678, 3.954, 
  0., 0., 0.92, "", "", "", "", "", "", "", "", "", "", "", "", "", "", "", 
  "", "", "", "", "", "", "", "", "", "", "", 87.96, 5.057677*^6, 49.127, 
  19.2, 3.057, 1.756, 752.788, 38.6, 272.509, 2.42, 1.5, 18.1, 1.188, 0.8, 
  64.1, 0.48}, {"LBR", "Africa", "Liberia", "2020-05-17", 226., 3., 3.857, 
  21., 1., 0.143, 44.685, 0.593, 0.763, 4.152, 0.198, 0.028, 0.94, "", "", 
  "", "", "", "", "", "", "", "", "", "", "", "", "", "", "", "", "", "", "", 
  "", "", "", "", "", 87.96, 5.057677*^6, 49.127, 19.2, 3.057, 1.756, 
  752.788, 38.6, 272.509, 2.42, 1.5, 18.1, 1.188, 0.8, 64.1, 0.48}, 
 {"LBR", "Africa", "Liberia", "2020-05-18", 229., 3., 2.571, 22., 1., 0.286, 
  45.278, 0.593, 0.508, 4.35, 0.198, 0.056, 0.96, "", "", "", "", "", "", "", 
  "", "", "", "", "", "", "", "", "", "", "", "", "", "", "", "", "", "", "", 
  87.96, 5.057677*^6, 49.127, 19.2, 3.057, 1.756, 752.788, 38.6, 272.509, 
  2.42, 1.5, 18.1, 1.188, 0.8, 64.1, 0.48}, {"LBR", "Africa", "Liberia", 
  "2020-05-19", 233., 4., 3.143, 23., 1., 0.429, 46.069, 0.791, 0.621, 4.548, 
  0.198, 0.085, 0.99, "", "", "", "", "", "", "", "", "", "", "", "", "", "", 
  "", "", "", "", "", "", "", "", "", "", "", "", 87.96, 5.057677*^6, 49.127, 
  19.2, 3.057, 1.756, 752.788, 38.6, 272.509, 2.42, 1.5, 18.1, 1.188, 0.8, 
  64.1, 0.48}, {"LBR", "Africa", "Liberia", "2020-05-20", 238., 5., 3.571, 
  23., 0., 0.429, 47.057, 0.989, 0.706, 4.548, 0., 0.085, 1.02, "", "", "", 
  "", "", "", "", "", "", "", "", "", "", "", "", "", "", "", "", "", "", "", 
  "", "", "", "", 87.96, 5.057677*^6, 49.127, 19.2, 3.057, 1.756, 752.788, 
  38.6, 272.509, 2.42, 1.5, 18.1, 1.188, 0.8, 64.1, 0.48}, 
 {"LBR", "Africa", "Liberia", "2020-05-21", 240., 2., 3.571, 23., 0., 0.429, 
  47.453, 0.395, 0.706, 4.548, 0., 0.085, 1.04, "", "", "", "", "", "", "", 
  "", "", "", "", "", "", "", "", "", "", "", "", "", "", "", "", "", "", "", 
  87.96, 5.057677*^6, 49.127, 19.2, 3.057, 1.756, 752.788, 38.6, 272.509, 
  2.42, 1.5, 18.1, 1.188, 0.8, 64.1, 0.48}, {"LBR", "Africa", "Liberia", 
  "2020-05-22", 249., 9., 4.286, 24., 1., 0.571, 49.232, 1.779, 0.847, 4.745, 
  0.198, 0.113, 1.07, "", "", "", "", "", "", "", "", "", "", "", "", "", "", 
  "", "", "", "", "", "", "", "", "", "", "", "", 87.96, 5.057677*^6, 49.127, 
  19.2, 3.057, 1.756, 752.788, 38.6, 272.509, 2.42, 1.5, 18.1, 1.188, 0.8, 
  64.1, 0.48}, {"LBR", "Africa", "Liberia", "2020-05-23", 255., 6., 4.571, 
  26., 2., 0.857, 50.418, 1.186, 0.904, 5.141, 0.395, 0.169, 1.08, "", "", 
  "", "", "", "", "", "", "", "", "", "", "", "", "", "", "", "", "", "", "", 
  "", "", "", "", "", 84.26, 5.057677*^6, 49.127, 19.2, 3.057, 1.756, 
  752.788, 38.6, 272.509, 2.42, 1.5, 18.1, 1.188, 0.8, 64.1, 0.48}, 
 {"LBR", "Africa", "Liberia", "2020-05-24", 265., 10., 5.571, 26., 0., 0.714, 
  52.396, 1.977, 1.102, 5.141, 0., 0.141, 1.09, "", "", "", "", "", "", "", 
  "", "", "", "", "", "", "", "", "", "", "", "", "", "", "", "", "", "", "", 
  84.26, 5.057677*^6, 49.127, 19.2, 3.057, 1.756, 752.788, 38.6, 272.509, 
  2.42, 1.5, 18.1, 1.188, 0.8, 64.1, 0.48}, {"LBR", "Africa", "Liberia", 
  "2020-05-25", 265., 0., 5.143, 26., 0., 0.571, 52.396, 0., 1.017, 5.141, 
  0., 0.113, 1.09, "", "", "", "", "", "", "", "", "", "", "", "", "", "", 
  "", "", "", "", "", "", "", "", "", "", "", "", 84.26, 5.057677*^6, 49.127, 
  19.2, 3.057, 1.756, 752.788, 38.6, 272.509, 2.42, 1.5, 18.1, 1.188, 0.8, 
  64.1, 0.48}, {"LBR", "Africa", "Liberia", "2020-05-26", 266., 1., 4.714, 
  26., 0., 0.429, 52.593, 0.198, 0.932, 5.141, 0., 0.085, 1.11, "", "", "", 
  "", "", "", "", "", "", "", "", "", "", "", "", "", "", "", "", "", "", "", 
  "", "", "", "", 84.26, 5.057677*^6, 49.127, 19.2, 3.057, 1.756, 752.788, 
  38.6, 272.509, 2.42, 1.5, 18.1, 1.188, 0.8, 64.1, 0.48}, 
 {"LBR", "Africa", "Liberia", "2020-05-27", 266., 0., 4., 27., 1., 0.571, 
  52.593, 0., 0.791, 5.338, 0.198, 0.113, 1.13, "", "", "", "", "", "", "", 
  "", "", "", "", "", "", "", "", "", "", "", "", "", "", "", "", "", "", "", 
  84.26, 5.057677*^6, 49.127, 19.2, 3.057, 1.756, 752.788, 38.6, 272.509, 
  2.42, 1.5, 18.1, 1.188, 0.8, 64.1, 0.48}, {"LBR", "Africa", "Liberia", 
  "2020-05-28", 269., 3., 4.143, 27., 0., 0.571, 53.186, 0.593, 0.819, 5.338, 
  0., 0.113, 1.17, "", "", "", "", "", "", "", "", "", "", "", "", "", "", 
  "", "", "", "", "", "", "", "", "", "", "", "", 84.26, 5.057677*^6, 49.127, 
  19.2, 3.057, 1.756, 752.788, 38.6, 272.509, 2.42, 1.5, 18.1, 1.188, 0.8, 
  64.1, 0.48}, {"LBR", "Africa", "Liberia", "2020-05-29", 273., 4., 3.429, 
  27., 0., 0.429, 53.977, 0.791, 0.678, 5.338, 0., 0.085, 1.21, "", "", "", 
  "", "", "", "", "", "", "", "", "", "", "", "", "", "", "", "", "", "", "", 
  "", "", "", "", 84.26, 5.057677*^6, 49.127, 19.2, 3.057, 1.756, 752.788, 
  38.6, 272.509, 2.42, 1.5, 18.1, 1.188, 0.8, 64.1, 0.48}, 
 {"LBR", "Africa", "Liberia", "2020-05-30", 280., 7., 3.571, 27., 0., 0.143, 
  55.361, 1.384, 0.706, 5.338, 0., 0.028, 1.25, "", "", "", "", "", "", "", 
  "", "", "", "", "", "", "", "", "", "", "", "", "", "", "", "", "", "", "", 
  84.26, 5.057677*^6, 49.127, 19.2, 3.057, 1.756, 752.788, 38.6, 272.509, 
  2.42, 1.5, 18.1, 1.188, 0.8, 64.1, 0.48}, {"LBR", "Africa", "Liberia", 
  "2020-05-31", 288., 8., 3.286, 27., 0., 0.143, 56.943, 1.582, 0.65, 5.338, 
  0., 0.028, 1.28, "", "", "", "", "", "", "", "", "", "", "", "", "", "", 
  "", "", "", "", "", "", "", "", "", "", "", "", 84.26, 5.057677*^6, 49.127, 
  19.2, 3.057, 1.756, 752.788, 38.6, 272.509, 2.42, 1.5, 18.1, 1.188, 0.8, 
  64.1, 0.48}, {"LBR", "Africa", "Liberia", "2020-06-01", 296., 8., 4.429, 
  27., 0., 0.143, 58.525, 1.582, 0.876, 5.338, 0., 0.028, 1.31, "", "", "", 
  "", "", "", "", "", "", "", "", "", "", "", "", "", "", "", "", "", "", "", 
  "", "", "", "", 84.26, 5.057677*^6, 49.127, 19.2, 3.057, 1.756, 752.788, 
  38.6, 272.509, 2.42, 1.5, 18.1, 1.188, 0.8, 64.1, 0.48}, 
 {"LBR", "Africa", "Liberia", "2020-06-02", 311., 15., 6.429, 28., 1., 0.286, 
  61.491, 2.966, 1.271, 5.536, 0.198, 0.056, 1.34, "", "", "", "", "", "", 
  "", "", "", "", "", "", "", "", "", "", "", "", "", "", "", "", "", "", "", 
  "", 84.26, 5.057677*^6, 49.127, 19.2, 3.057, 1.756, 752.788, 38.6, 272.509, 
  2.42, 1.5, 18.1, 1.188, 0.8, 64.1, 0.48}, {"LBR", "Africa", "Liberia", 
  "2020-06-03", 316., 5., 7.143, 28., 0., 0.143, 62.479, 0.989, 1.412, 5.536, 
  0., 0.028, 1.34, "", "", "", "", "", "", "", "", "", "", "", "", "", "", 
  "", "", "", "", "", "", "", "", "", "", "", "", 84.26, 5.057677*^6, 49.127, 
  19.2, 3.057, 1.756, 752.788, 38.6, 272.509, 2.42, 1.5, 18.1, 1.188, 0.8, 
  64.1, 0.48}, {"LBR", "Africa", "Liberia", "2020-06-04", 321., 5., 7.429, 
  28., 0., 0.143, 63.468, 0.989, 1.469, 5.536, 0., 0.028, 1.35, "", "", "", 
  "", "", "", "", "", "", "", "", "", "", "", "", "", "", "", "", "", "", "", 
  "", "", "", "", 87.04, 5.057677*^6, 49.127, 19.2, 3.057, 1.756, 752.788, 
  38.6, 272.509, 2.42, 1.5, 18.1, 1.188, 0.8, 64.1, 0.48}, 
 {"LBR", "Africa", "Liberia", "2020-06-05", 334., 13., 8.714, 30., 2., 0.429, 
  66.038, 2.57, 1.723, 5.932, 0.395, 0.085, 1.36, "", "", "", "", "", "", "", 
  "", "", "", "", "", "", "", "", "", "", "", "", "", "", "", "", "", "", "", 
  79.63, 5.057677*^6, 49.127, 19.2, 3.057, 1.756, 752.788, 38.6, 272.509, 
  2.42, 1.5, 18.1, 1.188, 0.8, 64.1, 0.48}, {"LBR", "Africa", "Liberia", 
  "2020-06-06", 345., 11., 9.286, 30., 0., 0.429, 68.213, 2.175, 1.836, 
  5.932, 0., 0.085, 1.36, "", "", "", "", "", "", "", "", "", "", "", "", "", 
  "", "", "", "", "", "", "", "", "", "", "", "", "", 79.63, 5.057677*^6, 
  49.127, 19.2, 3.057, 1.756, 752.788, 38.6, 272.509, 2.42, 1.5, 18.1, 1.188, 
  0.8, 64.1, 0.48}, {"LBR", "Africa", "Liberia", "2020-06-07", 359., 14., 
  10.143, 30., 0., 0.429, 70.981, 2.768, 2.005, 5.932, 0., 0.085, 1.36, "", 
  "", "", "", "", "", "", "", "", "", "", "", "", "", "", "", "", "", "", "", 
  "", "", "", "", "", "", 79.63, 5.057677*^6, 49.127, 19.2, 3.057, 1.756, 
  752.788, 38.6, 272.509, 2.42, 1.5, 18.1, 1.188, 0.8, 64.1, 0.48}, 
 {"LBR", "Africa", "Liberia", "2020-06-08", 370., 11., 10.571, 30., 0., 
  0.429, 73.156, 2.175, 2.09, 5.932, 0., 0.085, 1.36, "", "", "", "", "", "", 
  "", "", "", "", "", "", "", "", "", "", "", "", "", "", "", "", "", "", "", 
  "", 79.63, 5.057677*^6, 49.127, 19.2, 3.057, 1.756, 752.788, 38.6, 272.509, 
  2.42, 1.5, 18.1, 1.188, 0.8, 64.1, 0.48}, {"LBR", "Africa", "Liberia", 
  "2020-06-09", 383., 13., 10.286, 31., 1., 0.429, 75.726, 2.57, 2.034, 
  6.129, 0.198, 0.085, 1.37, "", "", "", "", "", "", "", "", "", "", "", "", 
  "", "", "", "", "", "", "", "", "", "", "", "", "", "", 79.63, 5.057677*^6, 
  49.127, 19.2, 3.057, 1.756, 752.788, 38.6, 272.509, 2.42, 1.5, 18.1, 1.188, 
  0.8, 64.1, 0.48}, {"LBR", "Africa", "Liberia", "2020-06-10", 397., 14., 
  11.571, 31., 0., 0.429, 78.495, 2.768, 2.288, 6.129, 0., 0.085, 1.37, "", 
  "", "", "", "", "", "", "", "", "", "", "", "", "", "", "", "", "", "", "", 
  "", "", "", "", "", "", 79.63, 5.057677*^6, 49.127, 19.2, 3.057, 1.756, 
  752.788, 38.6, 272.509, 2.42, 1.5, 18.1, 1.188, 0.8, 64.1, 0.48}, 
 {"LBR", "Africa", "Liberia", "2020-06-11", 410., 13., 12.714, 31., 0., 
  0.429, 81.065, 2.57, 2.514, 6.129, 0., 0.085, 1.36, "", "", "", "", "", "", 
  "", "", "", "", "", "", "", "", "", "", "", "", "", "", "", "", "", "", "", 
  "", 79.63, 5.057677*^6, 49.127, 19.2, 3.057, 1.756, 752.788, 38.6, 272.509, 
  2.42, 1.5, 18.1, 1.188, 0.8, 64.1, 0.48}, {"LBR", "Africa", "Liberia", 
  "2020-06-12", 421., 11., 12.429, 32., 1., 0.286, 83.24, 2.175, 2.457, 
  6.327, 0.198, 0.056, 1.35, "", "", "", "", "", "", "", "", "", "", "", "", 
  "", "", "", "", "", "", "", "", "", "", "", "", "", "", 79.63, 5.057677*^6, 
  49.127, 19.2, 3.057, 1.756, 752.788, 38.6, 272.509, 2.42, 1.5, 18.1, 1.188, 
  0.8, 64.1, 0.48}, {"LBR", "Africa", "Liberia", "2020-06-13", 446., 25., 
  14.429, 32., 0., 0.286, 88.183, 4.943, 2.853, 6.327, 0., 0.056, 1.35, "", 
  "", "", "", "", "", "", "", "", "", "", "", "", "", "", "", "", "", "", "", 
  "", "", "", "", "", "", 79.63, 5.057677*^6, 49.127, 19.2, 3.057, 1.756, 
  752.788, 38.6, 272.509, 2.42, 1.5, 18.1, 1.188, 0.8, 64.1, 0.48}, 
 {"LBR", "Africa", "Liberia", "2020-06-14", 458., 12., 14.143, 32., 0., 
  0.286, 90.555, 2.373, 2.796, 6.327, 0., 0.056, 1.35, "", "", "", "", "", 
  "", "", "", "", "", "", "", "", "", "", "", "", "", "", "", "", "", "", "", 
  "", "", 79.63, 5.057677*^6, 49.127, 19.2, 3.057, 1.756, 752.788, 38.6, 
  272.509, 2.42, 1.5, 18.1, 1.188, 0.8, 64.1, 0.48}, 
 {"LBR", "Africa", "Liberia", "2020-06-15", 498., 40., 18.286, 33., 1., 
  0.429, 98.464, 7.909, 3.615, 6.525, 0.198, 0.085, 1.34, "", "", "", "", "", 
  "", "", "", "", "", "", "", "", "", "", "", "", "", "", "", "", "", "", "", 
  "", "", 79.63, 5.057677*^6, 49.127, 19.2, 3.057, 1.756, 752.788, 38.6, 
  272.509, 2.42, 1.5, 18.1, 1.188, 0.8, 64.1, 0.48}, 
 {"LBR", "Africa", "Liberia", "2020-06-16", 509., 11., 18., 33., 0., 0.286, 
  100.639, 2.175, 3.559, 6.525, 0., 0.056, 1.32, "", "", "", "", "", "", "", 
  "", "", "", "", "", "", "", "", "", "", "", "", "", "", "", "", "", "", "", 
  79.63, 5.057677*^6, 49.127, 19.2, 3.057, 1.756, 752.788, 38.6, 272.509, 
  2.42, 1.5, 18.1, 1.188, 0.8, 64.1, 0.48}, {"LBR", "Africa", "Liberia", 
  "2020-06-17", 516., 7., 17., 33., 0., 0.286, 102.023, 1.384, 3.361, 6.525, 
  0., 0.056, 1.3, "", "", "", "", "", "", "", "", "", "", "", "", "", "", "", 
  "", "", "", "", "", "", "", "", "", "", "", 79.63, 5.057677*^6, 49.127, 
  19.2, 3.057, 1.756, 752.788, 38.6, 272.509, 2.42, 1.5, 18.1, 1.188, 0.8, 
  64.1, 0.48}, {"LBR", "Africa", "Liberia", "2020-06-18", 542., 26., 18.857, 
  33., 0., 0.286, 107.164, 5.141, 3.728, 6.525, 0., 0.056, 1.29, "", "", "", 
  "", "", "", "", "", "", "", "", "", "", "", "", "", "", "", "", "", "", "", 
  "", "", "", "", 79.63, 5.057677*^6, 49.127, 19.2, 3.057, 1.756, 752.788, 
  38.6, 272.509, 2.42, 1.5, 18.1, 1.188, 0.8, 64.1, 0.48}, 
 {"LBR", "Africa", "Liberia", "2020-06-19", 581., 39., 22.857, 33., 0., 
  0.143, 114.875, 7.711, 4.519, 6.525, 0., 0.028, 1.27, "", "", "", "", "", 
  "", "", "", "", "", "", "", "", "", "", "", "", "", "", "", "", "", "", "", 
  "", "", 79.63, 5.057677*^6, 49.127, 19.2, 3.057, 1.756, 752.788, 38.6, 
  272.509, 2.42, 1.5, 18.1, 1.188, 0.8, 64.1, 0.48}, 
 {"LBR", "Africa", "Liberia", "2020-06-20", 601., 20., 22.143, 33., 0., 
  0.143, 118.829, 3.954, 4.378, 6.525, 0., 0.028, 1.23, "", "", "", "", "", 
  "", "", "", "", "", "", "", "", "", "", "", "", "", "", "", "", "", "", "", 
  "", "", 79.63, 5.057677*^6, 49.127, 19.2, 3.057, 1.756, 752.788, 38.6, 
  272.509, 2.42, 1.5, 18.1, 1.188, 0.8, 64.1, 0.48}, 
 {"LBR", "Africa", "Liberia", "2020-06-21", 626., 25., 24., 34., 1., 0.286, 
  123.772, 4.943, 4.745, 6.722, 0.198, 0.056, 1.21, "", "", "", "", "", "", 
  "", "", "", "", "", "", "", "", "", "", "", "", "", "", "", "", "", "", "", 
  "", 79.63, 5.057677*^6, 49.127, 19.2, 3.057, 1.756, 752.788, 38.6, 272.509, 
  2.42, 1.5, 18.1, 1.188, 0.8, 64.1, 0.48}, {"LBR", "Africa", "Liberia", 
  "2020-06-22", 650., 24., 21.714, 34., 0., 0.143, 128.517, 4.745, 4.293, 
  6.722, 0., 0.028, 1.18, "", "", "", "", "", "", "", "", "", "", "", "", "", 
  "", "", "", "", "", "", "", "", "", "", "", "", "", 79.63, 5.057677*^6, 
  49.127, 19.2, 3.057, 1.756, 752.788, 38.6, 272.509, 2.42, 1.5, 18.1, 1.188, 
  0.8, 64.1, 0.48}, {"LBR", "Africa", "Liberia", "2020-06-23", 652., 2., 
  20.429, 34., 0., 0.143, 128.913, 0.395, 4.039, 6.722, 0., 0.028, 1.16, "", 
  "", "", "", "", "", "", "", "", "", "", "", "", "", "", "", "", "", "", "", 
  "", "", "", "", "", "", 79.63, 5.057677*^6, 49.127, 19.2, 3.057, 1.756, 
  752.788, 38.6, 272.509, 2.42, 1.5, 18.1, 1.188, 0.8, 64.1, 0.48}, 
 {"LBR", "Africa", "Liberia", "2020-06-24", 662., 10., 20.857, 34., 0., 
  0.143, 130.89, 1.977, 4.124, 6.722, 0., 0.028, 1.14, "", "", "", "", "", 
  "", "", "", "", "", "", "", "", "", "", "", "", "", "", "", "", "", "", "", 
  "", "", 79.63, 5.057677*^6, 49.127, 19.2, 3.057, 1.756, 752.788, 38.6, 
  272.509, 2.42, 1.5, 18.1, 1.188, 0.8, 64.1, 0.48}, 
 {"LBR", "Africa", "Liberia", "2020-06-25", 681., 19., 19.857, 34., 0., 
  0.143, 134.647, 3.757, 3.926, 6.722, 0., 0.028, 1.13, "", "", "", "", "", 
  "", "", "", "", "", "", "", "", "", "", "", "", "", "", "", "", "", "", "", 
  "", "", 79.63, 5.057677*^6, 49.127, 19.2, 3.057, 1.756, 752.788, 38.6, 
  272.509, 2.42, 1.5, 18.1, 1.188, 0.8, 64.1, 0.48}, 
 {"LBR", "Africa", "Liberia", "2020-06-26", 684., 3., 14.714, 34., 0., 0.143, 
  135.24, 0.593, 2.909, 6.722, 0., 0.028, 1.12, "", "", "", "", "", "", "", 
  "", "", "", "", "", "", "", "", "", "", "", "", "", "", "", "", "", "", "", 
  79.63, 5.057677*^6, 49.127, 19.2, 3.057, 1.756, 752.788, 38.6, 272.509, 
  2.42, 1.5, 18.1, 1.188, 0.8, 64.1, 0.48}, {"LBR", "Africa", "Liberia", 
  "2020-06-27", 729., 45., 18.286, 34., 0., 0.143, 144.137, 8.897, 3.615, 
  6.722, 0., 0.028, 1.13, "", "", "", "", "", "", "", "", "", "", "", "", "", 
  "", "", "", "", "", "", "", "", "", "", "", "", "", 79.63, 5.057677*^6, 
  49.127, 19.2, 3.057, 1.756, 752.788, 38.6, 272.509, 2.42, 1.5, 18.1, 1.188, 
  0.8, 64.1, 0.48}, {"LBR", "Africa", "Liberia", "2020-06-28", 768., 39., 
  20.286, 34., 0., 0., 151.848, 7.711, 4.011, 6.722, 0., 0., 1.11, "", "", 
  "", "", "", "", "", "", "", "", "", "", "", "", "", "", "", "", "", "", "", 
  "", "", "", "", "", 79.63, 5.057677*^6, 49.127, 19.2, 3.057, 1.756, 
  752.788, 38.6, 272.509, 2.42, 1.5, 18.1, 1.188, 0.8, 64.1, 0.48}, 
 {"LBR", "Africa", "Liberia", "2020-06-29", 770., 2., 17.143, 36., 2., 0.286, 
  152.244, 0.395, 3.389, 7.118, 0.395, 0.056, 1.08, "", "", "", "", "", "", 
  "", "", "", "", "", "", "", "", "", "", "", "", "", "", "", "", "", "", "", 
  "", 75.93, 5.057677*^6, 49.127, 19.2, 3.057, 1.756, 752.788, 38.6, 272.509, 
  2.42, 1.5, 18.1, 1.188, 0.8, 64.1, 0.48}, {"LBR", "Africa", "Liberia", 
  "2020-06-30", 780., 10., 18.286, 36., 0., 0.286, 154.221, 1.977, 3.615, 
  7.118, 0., 0.056, 1.07, "", "", "", "", "", "", "", "", "", "", "", "", "", 
  "", "", "", "", "", "", "", "", "", "", "", "", "", 75.93, 5.057677*^6, 
  49.127, 19.2, 3.057, 1.756, 752.788, 38.6, 272.509, 2.42, 1.5, 18.1, 1.188, 
  0.8, 64.1, 0.48}, {"LBR", "Africa", "Liberia", "2020-07-01", 804., 24., 
  20.286, 37., 1., 0.429, 158.966, 4.745, 4.011, 7.316, 0.198, 0.085, 1.06, 
  "", "", "", "", "", "", "", "", "", "", "", "", "", "", "", "", "", "", "", 
  "", "", "", "", "", "", "", 75.93, 5.057677*^6, 49.127, 19.2, 3.057, 1.756, 
  752.788, 38.6, 272.509, 2.42, 1.5, 18.1, 1.188, 0.8, 64.1, 0.48}, 
 {"LBR", "Africa", "Liberia", "2020-07-02", 819., 15., 19.714, 37., 0., 
  0.429, 161.932, 2.966, 3.898, 7.316, 0., 0.085, 1.05, "", "", "", "", "", 
  "", "", "", "", "", "", "", "", "", "", "", "", "", "", "", "", "", "", "", 
  "", "", 75.93, 5.057677*^6, 49.127, 19.2, 3.057, 1.756, 752.788, 38.6, 
  272.509, 2.42, 1.5, 18.1, 1.188, 0.8, 64.1, 0.48}, 
 {"LBR", "Africa", "Liberia", "2020-07-03", 833., 14., 21.286, 37., 0., 
  0.429, 164.7, 2.768, 4.209, 7.316, 0., 0.085, 1.04, "", "", "", "", "", "", 
  "", "", "", "", "", "", "", "", "", "", "", "", "", "", "", "", "", "", "", 
  "", 75.93, 5.057677*^6, 49.127, 19.2, 3.057, 1.756, 752.788, 38.6, 272.509, 
  2.42, 1.5, 18.1, 1.188, 0.8, 64.1, 0.48}, {"LBR", "Africa", "Liberia", 
  "2020-07-04", 869., 36., 20., 37., 0., 0.429, 171.818, 7.118, 3.954, 7.316, 
  0., 0.085, 1.02, "", "", "", "", "", "", "", "", "", "", "", "", "", "", 
  "", "", "", "", "", "", "", "", "", "", "", "", 75.93, 5.057677*^6, 49.127, 
  19.2, 3.057, 1.756, 752.788, 38.6, 272.509, 2.42, 1.5, 18.1, 1.188, 0.8, 
  64.1, 0.48}, {"LBR", "Africa", "Liberia", "2020-07-05", 874., 5., 15.143, 
  37., 0., 0.429, 172.807, 0.989, 2.994, 7.316, 0., 0.085, 1.01, "", "", "", 
  "", "", "", "", "", "", "", "", "", "", "", "", "", "", "", "", "", "", "", 
  "", "", "", "", 75.93, 5.057677*^6, 49.127, 19.2, 3.057, 1.756, 752.788, 
  38.6, 272.509, 2.42, 1.5, 18.1, 1.188, 0.8, 64.1, 0.48}, 
 {"LBR", "Africa", "Liberia", "2020-07-06", 891., 17., 17.286, 39., 2., 
  0.429, 176.168, 3.361, 3.418, 7.711, 0.395, 0.085, 1., "", "", "", "", "", 
  "", "", "", "", "", "", "", "", "", "", "", "", "", "", "", "", "", "", "", 
  "", "", 75.93, 5.057677*^6, 49.127, 19.2, 3.057, 1.756, 752.788, 38.6, 
  272.509, 2.42, 1.5, 18.1, 1.188, 0.8, 64.1, 0.48}, 
 {"LBR", "Africa", "Liberia", "2020-07-07", 917., 26., 19.571, 41., 2., 
  0.714, 181.309, 5.141, 3.87, 8.106, 0.395, 0.141, 0.99, "", "", "", "", "", 
  "", "", "", "", "", "", "", "", "", "", "", "", "", "", "", "", "", "", "", 
  "", "", 75.93, 5.057677*^6, 49.127, 19.2, 3.057, 1.756, 752.788, 38.6, 
  272.509, 2.42, 1.5, 18.1, 1.188, 0.8, 64.1, 0.48}, 
 {"LBR", "Africa", "Liberia", "2020-07-08", 926., 9., 17.429, 41., 0., 0.571, 
  183.088, 1.779, 3.446, 8.106, 0., 0.113, 0.98, "", "", "", "", "", "", "", 
  "", "", "", "", "", "", "", "", "", "", "", "", "", "", "", "", "", "", "", 
  75.93, 5.057677*^6, 49.127, 19.2, 3.057, 1.756, 752.788, 38.6, 272.509, 
  2.42, 1.5, 18.1, 1.188, 0.8, 64.1, 0.48}, {"LBR", "Africa", "Liberia", 
  "2020-07-09", 957., 31., 19.714, 42., 1., 0.714, 189.217, 6.129, 3.898, 
  8.304, 0.198, 0.141, 0.97, "", "", "", "", "", "", "", "", "", "", "", "", 
  "", "", "", "", "", "", "", "", "", "", "", "", "", "", 73.15, 5.057677*^6, 
  49.127, 19.2, 3.057, 1.756, 752.788, 38.6, 272.509, 2.42, 1.5, 18.1, 1.188, 
  0.8, 64.1, 0.48}, {"LBR", "Africa", "Liberia", "2020-07-10", 963., 6., 
  18.571, 47., 5., 1.429, 190.404, 1.186, 3.672, 9.293, 0.989, 0.282, 0.95, 
  "", "", "", "", "", "", "", "", "", "", "", "", "", "", "", "", "", "", "", 
  "", "", "", "", "", "", "", 73.15, 5.057677*^6, 49.127, 19.2, 3.057, 1.756, 
  752.788, 38.6, 272.509, 2.42, 1.5, 18.1, 1.188, 0.8, 64.1, 0.48}, 
 {"LBR", "Africa", "Liberia", "2020-07-11", 998., 35., 18.429, 47., 0., 
  1.429, 197.324, 6.92, 3.644, 9.293, 0., 0.282, 0.94, "", "", "", "", "", 
  "", "", "", "", "", "", "", "", "", "", "", "", "", "", "", "", "", "", "", 
  "", "", 73.15, 5.057677*^6, 49.127, 19.2, 3.057, 1.756, 752.788, 38.6, 
  272.509, 2.42, 1.5, 18.1, 1.188, 0.8, 64.1, 0.48}, 
 {"LBR", "Africa", "Liberia", "2020-07-12", 1010., 12., 19.429, 51., 4., 2., 
  199.696, 2.373, 3.841, 10.084, 0.791, 0.395, 0.92, "", "", "", "", "", "", 
  "", "", "", "", "", "", "", "", "", "", "", "", "", "", "", "", "", "", "", 
  "", 73.15, 5.057677*^6, 49.127, 19.2, 3.057, 1.756, 752.788, 38.6, 272.509, 
  2.42, 1.5, 18.1, 1.188, 0.8, 64.1, 0.48}, {"LBR", "Africa", "Liberia", 
  "2020-07-13", 1024., 14., 19., 51., 0., 1.714, 202.464, 2.768, 3.757, 
  10.084, 0., 0.339, 0.9, "", "", "", "", "", "", "", "", "", "", "", "", "", 
  "", "", "", "", "", "", "", "", "", "", "", "", "", 73.15, 5.057677*^6, 
  49.127, 19.2, 3.057, 1.756, 752.788, 38.6, 272.509, 2.42, 1.5, 18.1, 1.188, 
  0.8, 64.1, 0.48}, {"LBR", "Africa", "Liberia", "2020-07-14", 1024., 0., 
  15.286, 51., 0., 1.429, 202.464, 0., 3.022, 10.084, 0., 0.282, 0.88, "", 
  "", "", "", "", "", "", "", "", "", "", "", "", "", "", "", "", "", "", "", 
  "", "", "", "", "", "", 73.15, 5.057677*^6, 49.127, 19.2, 3.057, 1.756, 
  752.788, 38.6, 272.509, 2.42, 1.5, 18.1, 1.188, 0.8, 64.1, 0.48}, 
 {"LBR", "Africa", "Liberia", "2020-07-15", 1056., 32., 18.571, 51., 0., 
  1.429, 208.792, 6.327, 3.672, 10.084, 0., 0.282, 0.88, "", "", "", "", "", 
  "", "", "", "", "", "", "", "", "", "", "", "", "", "", "", "", "", "", "", 
  "", "", 73.15, 5.057677*^6, 49.127, 19.2, 3.057, 1.756, 752.788, 38.6, 
  272.509, 2.42, 1.5, 18.1, 1.188, 0.8, 64.1, 0.48}, 
 {"LBR", "Africa", "Liberia", "2020-07-16", 1070., 14., 16.143, 68., 17., 
  3.714, 211.56, 2.768, 3.192, 13.445, 3.361, 0.734, 0.86, "", "", "", "", 
  "", "", "", "", "", "", "", "", "", "", "", "", "", "", "", "", "", "", "", 
  "", "", "", 73.15, 5.057677*^6, 49.127, 19.2, 3.057, 1.756, 752.788, 38.6, 
  272.509, 2.42, 1.5, 18.1, 1.188, 0.8, 64.1, 0.48}, 
 {"LBR", "Africa", "Liberia", "2020-07-17", 1085., 15., 17.429, 69., 1., 
  3.143, 214.525, 2.966, 3.446, 13.643, 0.198, 0.621, 0.84, "", "", "", "", 
  "", "", "", "", "", "", "", "", "", "", "", "", "", "", "", "", "", "", "", 
  "", "", "", 67.59, 5.057677*^6, 49.127, 19.2, 3.057, 1.756, 752.788, 38.6, 
  272.509, 2.42, 1.5, 18.1, 1.188, 0.8, 64.1, 0.48}, 
 {"LBR", "Africa", "Liberia", "2020-07-18", 1088., 3., 12.857, 70., 1., 
  3.286, 215.119, 0.593, 2.542, 13.84, 0.198, 0.65, 0.81, "", "", "", "", "", 
  "", "", "", "", "", "", "", "", "", "", "", "", "", "", "", "", "", "", "", 
  "", "", 67.59, 5.057677*^6, 49.127, 19.2, 3.057, 1.756, 752.788, 38.6, 
  272.509, 2.42, 1.5, 18.1, 1.188, 0.8, 64.1, 0.48}, 
 {"LBR", "Africa", "Liberia", "2020-07-19", 1091., 3., 11.571, 70., 0., 
  2.714, 215.712, 0.593, 2.288, 13.84, 0., 0.537, 0.8, "", "", "", "", "", 
  "", "", "", "", "", "", "", "", "", "", "", "", "", "", "", "", "", "", "", 
  "", "", 67.59, 5.057677*^6, 49.127, 19.2, 3.057, 1.756, 752.788, 38.6, 
  272.509, 2.42, 1.5, 18.1, 1.188, 0.8, 64.1, 0.48}, 
 {"LBR", "Africa", "Liberia", "2020-07-20", 1107., 16., 11.857, 70., 0., 
  2.714, 218.875, 3.164, 2.344, 13.84, 0., 0.537, 0.8, "", "", "", "", "", 
  "", "", "", "", "", "", "", "", "", "", "", "", "", "", "", "", "", "", "", 
  "", "", 67.59, 5.057677*^6, 49.127, 19.2, 3.057, 1.756, 752.788, 38.6, 
  272.509, 2.42, 1.5, 18.1, 1.188, 0.8, 64.1, 0.48}, 
 {"LBR", "Africa", "Liberia", "2020-07-21", 1108., 1., 12., 70., 0., 2.714, 
  219.073, 0.198, 2.373, 13.84, 0., 0.537, 0.79, "", "", "", "", "", "", "", 
  "", "", "", "", "", "", "", "", "", "", "", "", "", "", "", "", "", "", "", 
  67.59, 5.057677*^6, 49.127, 19.2, 3.057, 1.756, 752.788, 38.6, 272.509, 
  2.42, 1.5, 18.1, 1.188, 0.8, 64.1, 0.48}, {"LBR", "Africa", "Liberia", 
  "2020-07-22", 1114., 6., 8.286, 70., 0., 2.714, 220.259, 1.186, 1.638, 
  13.84, 0., 0.537, 0.79, "", "", "", "", "", "", "", "", "", "", "", "", "", 
  "", "", "", "", "", "", "", "", "", "", "", "", "", 67.59, 5.057677*^6, 
  49.127, 19.2, 3.057, 1.756, 752.788, 38.6, 272.509, 2.42, 1.5, 18.1, 1.188, 
  0.8, 64.1, 0.48}, {"LBR", "Africa", "Liberia", "2020-07-23", 1117., 3., 
  6.714, 71., 1., 0.429, 220.852, 0.593, 1.328, 14.038, 0.198, 0.085, 0.79, 
  "", "", "", "", "", "", "", "", "", "", "", "", "", "", "", "", "", "", "", 
  "", "", "", "", "", "", "", 64.81, 5.057677*^6, 49.127, 19.2, 3.057, 1.756, 
  752.788, 38.6, 272.509, 2.42, 1.5, 18.1, 1.188, 0.8, 64.1, 0.48}, 
 {"LBR", "Africa", "Liberia", "2020-07-24", 1135., 18., 7.143, 71., 0., 
  0.286, 224.411, 3.559, 1.412, 14.038, 0., 0.056, 0.8, "", "", "", "", "", 
  "", "", "", "", "", "", "", "", "", "", "", "", "", "", "", "", "", "", "", 
  "", "", 64.81, 5.057677*^6, 49.127, 19.2, 3.057, 1.756, 752.788, 38.6, 
  272.509, 2.42, 1.5, 18.1, 1.188, 0.8, 64.1, 0.48}, 
 {"LBR", "Africa", "Liberia", "2020-07-25", 1155., 20., 9.571, 71., 0., 
  0.143, 228.366, 3.954, 1.892, 14.038, 0., 0.028, 0.79, "", "", "", "", "", 
  "", "", "", "", "", "", "", "", "", "", "", "", "", "", "", "", "", "", "", 
  "", "", 64.81, 5.057677*^6, 49.127, 19.2, 3.057, 1.756, 752.788, 38.6, 
  272.509, 2.42, 1.5, 18.1, 1.188, 0.8, 64.1, 0.48}, 
 {"LBR", "Africa", "Liberia", "2020-07-26", 1162., 7., 10.143, 72., 1., 
  0.286, 229.75, 1.384, 2.005, 14.236, 0.198, 0.056, 0.78, "", "", "", "", 
  "", "", "", "", "", "", "", "", "", "", "", "", "", "", "", "", "", "", "", 
  "", "", "", 64.81, 5.057677*^6, 49.127, 19.2, 3.057, 1.756, 752.788, 38.6, 
  272.509, 2.42, 1.5, 18.1, 1.188, 0.8, 64.1, 0.48}, 
 {"LBR", "Africa", "Liberia", "2020-07-27", 1167., 5., 8.571, 72., 0., 0.286, 
  230.738, 0.989, 1.695, 14.236, 0., 0.056, 0.76, "", "", "", "", "", "", "", 
  "", "", "", "", "", "", "", "", "", "", "", "", "", "", "", "", "", "", "", 
  64.81, 5.057677*^6, 49.127, 19.2, 3.057, 1.756, 752.788, 38.6, 272.509, 
  2.42, 1.5, 18.1, 1.188, 0.8, 64.1, 0.48}, {"LBR", "Africa", "Liberia", 
  "2020-07-28", 1177., 10., 9.857, 72., 0., 0.286, 232.716, 1.977, 1.949, 
  14.236, 0., 0.056, 0.75, "", "", "", "", "", "", "", "", "", "", "", "", 
  "", "", "", "", "", "", "", "", "", "", "", "", "", "", 64.81, 5.057677*^6, 
  49.127, 19.2, 3.057, 1.756, 752.788, 38.6, 272.509, 2.42, 1.5, 18.1, 1.188, 
  0.8, 64.1, 0.48}, {"LBR", "Africa", "Liberia", "2020-07-29", 1179., 2., 
  9.286, 72., 0., 0.286, 233.111, 0.395, 1.836, 14.236, 0., 0.056, 0.74, "", 
  "", "", "", "", "", "", "", "", "", "", "", "", "", "", "", "", "", "", "", 
  "", "", "", "", "", "", 64.81, 5.057677*^6, 49.127, 19.2, 3.057, 1.756, 
  752.788, 38.6, 272.509, 2.42, 1.5, 18.1, 1.188, 0.8, 64.1, 0.48}, 
 {"LBR", "Africa", "Liberia", "2020-07-30", 1181., 2., 9.143, 73., 1., 0.286, 
  233.506, 0.395, 1.808, 14.434, 0.198, 0.056, 0.74, "", "", "", "", "", "", 
  "", "", "", "", "", "", "", "", "", "", "", "", "", "", "", "", "", "", "", 
  "", 64.81, 5.057677*^6, 49.127, 19.2, 3.057, 1.756, 752.788, 38.6, 272.509, 
  2.42, 1.5, 18.1, 1.188, 0.8, 64.1, 0.48}, {"LBR", "Africa", "Liberia", 
  "2020-07-31", 1186., 5., 7.286, 75., 2., 0.571, 234.495, 0.989, 1.441, 
  14.829, 0.395, 0.113, 0.74, "", "", "", "", "", "", "", "", "", "", "", "", 
  "", "", "", "", "", "", "", "", "", "", "", "", "", "", 64.81, 5.057677*^6, 
  49.127, 19.2, 3.057, 1.756, 752.788, 38.6, 272.509, 2.42, 1.5, 18.1, 1.188, 
  0.8, 64.1, 0.48}, {"LBR", "Africa", "Liberia", "2020-08-01", 1189., 3., 
  4.857, 75., 0., 0.571, 235.088, 0.593, 0.96, 14.829, 0., 0.113, 0.74, "", 
  "", "", "", "", "", "", "", "", "", "", "", "", "", "", "", "", "", "", "", 
  "", "", "", "", "", "", 64.81, 5.057677*^6, 49.127, 19.2, 3.057, 1.756, 
  752.788, 38.6, 272.509, 2.42, 1.5, 18.1, 1.188, 0.8, 64.1, 0.48}, 
 {"LBR", "Africa", "Liberia", "2020-08-02", 1207., 18., 6.429, 77., 2., 
  0.714, 238.647, 3.559, 1.271, 15.224, 0.395, 0.141, 0.75, "", "", "", "", 
  "", "", "", "", "", "", "", "", "", "", "", "", "", "", "", "", "", "", "", 
  "", "", "", 64.81, 5.057677*^6, 49.127, 19.2, 3.057, 1.756, 752.788, 38.6, 
  272.509, 2.42, 1.5, 18.1, 1.188, 0.8, 64.1, 0.48}, 
 {"LBR", "Africa", "Liberia", "2020-08-03", 1214., 7., 6.714, 78., 1., 0.857, 
  240.031, 1.384, 1.328, 15.422, 0.198, 0.169, 0.73, "", "", "", "", "", "", 
  "", "", "", "", "", "", "", "", "", "", "", "", "", "", "", "", "", "", "", 
  "", 64.81, 5.057677*^6, 49.127, 19.2, 3.057, 1.756, 752.788, 38.6, 272.509, 
  2.42, 1.5, 18.1, 1.188, 0.8, 64.1, 0.48}, {"LBR", "Africa", "Liberia", 
  "2020-08-04", 1216., 2., 5.571, 78., 0., 0.857, 240.427, 0.395, 1.102, 
  15.422, 0., 0.169, 0.72, "", "", "", "", "", "", "", "", "", "", "", "", 
  "", "", "", "", "", "", "", "", "", "", "", "", "", "", 64.81, 5.057677*^6, 
  49.127, 19.2, 3.057, 1.756, 752.788, 38.6, 272.509, 2.42, 1.5, 18.1, 1.188, 
  0.8, 64.1, 0.48}, {"LBR", "Africa", "Liberia", "2020-08-05", 1221., 5., 6., 
  78., 0., 0.857, 241.415, 0.989, 1.186, 15.422, 0., 0.169, 0.71, "", "", "", 
  "", "", "", "", "", "", "", "", "", "", "", "", "", "", "", "", "", "", "", 
  "", "", "", "", 64.81, 5.057677*^6, 49.127, 19.2, 3.057, 1.756, 752.788, 
  38.6, 272.509, 2.42, 1.5, 18.1, 1.188, 0.8, 64.1, 0.48}, 
 {"LBR", "Africa", "Liberia", "2020-08-06", 1224., 3., 6.143, 78., 0., 0.714, 
  242.008, 0.593, 1.215, 15.422, 0., 0.141, 0.7, "", "", "", "", "", "", "", 
  "", "", "", "", "", "", "", "", "", "", "", "", "", "", "", "", "", "", "", 
  64.81, 5.057677*^6, 49.127, 19.2, 3.057, 1.756, 752.788, 38.6, 272.509, 
  2.42, 1.5, 18.1, 1.188, 0.8, 64.1, 0.48}, {"LBR", "Africa", "Liberia", 
  "2020-08-07", 1230., 6., 6.286, 78., 0., 0.429, 243.195, 1.186, 1.243, 
  15.422, 0., 0.085, 0.7, "", "", "", "", "", "", "", "", "", "", "", "", "", 
  "", "", "", "", "", "", "", "", "", "", "", "", "", 64.81, 5.057677*^6, 
  49.127, 19.2, 3.057, 1.756, 752.788, 38.6, 272.509, 2.42, 1.5, 18.1, 1.188, 
  0.8, 64.1, 0.48}, {"LBR", "Africa", "Liberia", "2020-08-08", 1234., 4., 
  6.429, 79., 1., 0.571, 243.986, 0.791, 1.271, 15.62, 0.198, 0.113, 0.68, 
  "", "", "", "", "", "", "", "", "", "", "", "", "", "", "", "", "", "", "", 
  "", "", "", "", "", "", "", 64.81, 5.057677*^6, 49.127, 19.2, 3.057, 1.756, 
  752.788, 38.6, 272.509, 2.42, 1.5, 18.1, 1.188, 0.8, 64.1, 0.48}, 
 {"LBR", "Africa", "Liberia", "2020-08-09", 1237., 3., 4.286, 79., 0., 0.286, 
  244.579, 0.593, 0.847, 15.62, 0., 0.056, 0.68, "", "", "", "", "", "", "", 
  "", "", "", "", "", "", "", "", "", "", "", "", "", "", "", "", "", "", "", 
  64.81, 5.057677*^6, 49.127, 19.2, 3.057, 1.756, 752.788, 38.6, 272.509, 
  2.42, 1.5, 18.1, 1.188, 0.8, 64.1, 0.48}, {"LBR", "Africa", "Liberia", 
  "2020-08-10", 1240., 3., 3.714, 79., 0., 0.143, 245.172, 0.593, 0.734, 
  15.62, 0., 0.028, 0.67, "", "", "", "", "", "", "", "", "", "", "", "", "", 
  "", "", "", "", "", "", "", "", "", "", "", "", "", 64.81, 5.057677*^6, 
  49.127, 19.2, 3.057, 1.756, 752.788, 38.6, 272.509, 2.42, 1.5, 18.1, 1.188, 
  0.8, 64.1, 0.48}, {"LBR", "Africa", "Liberia", "2020-08-11", 1250., 10., 
  4.857, 81., 2., 0.429, 247.149, 1.977, 0.96, 16.015, 0.395, 0.085, 0.67, 
  "", "", "", "", "", "", "", "", "", "", "", "", "", "", "", "", "", "", "", 
  "", "", "", "", "", "", "", 64.81, 5.057677*^6, 49.127, 19.2, 3.057, 1.756, 
  752.788, 38.6, 272.509, 2.42, 1.5, 18.1, 1.188, 0.8, 64.1, 0.48}, 
 {"LBR", "Africa", "Liberia", "2020-08-12", 1252., 2., 4.429, 82., 1., 0.571, 
  247.544, 0.395, 0.876, 16.213, 0.198, 0.113, 0.65, "", "", "", "", "", "", 
  "", "", "", "", "", "", "", "", "", "", "", "", "", "", "", "", "", "", "", 
  "", 64.81, 5.057677*^6, 49.127, 19.2, 3.057, 1.756, 752.788, 38.6, 272.509, 
  2.42, 1.5, 18.1, 1.188, 0.8, 64.1, 0.48}, {"LBR", "Africa", "Liberia", 
  "2020-08-13", 1252., 0., 4., 82., 0., 0.571, 247.544, 0., 0.791, 16.213, 
  0., 0.113, 0.64, "", "", "", "", "", "", "", "", "", "", "", "", "", "", 
  "", "", "", "", "", "", "", "", "", "", "", "", 64.81, 5.057677*^6, 49.127, 
  19.2, 3.057, 1.756, 752.788, 38.6, 272.509, 2.42, 1.5, 18.1, 1.188, 0.8, 
  64.1, 0.48}, {"LBR", "Africa", "Liberia", "2020-08-14", 1252., 0., 3.143, 
  82., 0., 0.571, 247.544, 0., 0.621, 16.213, 0., 0.113, 0.63, "", "", "", 
  "", "", "", "", "", "", "", "", "", "", "", "", "", "", "", "", "", "", "", 
  "", "", "", "", 64.81, 5.057677*^6, 49.127, 19.2, 3.057, 1.756, 752.788, 
  38.6, 272.509, 2.42, 1.5, 18.1, 1.188, 0.8, 64.1, 0.48}, 
 {"LBR", "Africa", "Liberia", "2020-08-15", 1257., 5., 3.286, 82., 0., 0.429, 
  248.533, 0.989, 0.65, 16.213, 0., 0.085, 0.63, "", "", "", "", "", "", "", 
  "", "", "", "", "", "", "", "", "", "", "", "", "", "", "", "", "", "", "", 
  64.81, 5.057677*^6, 49.127, 19.2, 3.057, 1.756, 752.788, 38.6, 272.509, 
  2.42, 1.5, 18.1, 1.188, 0.8, 64.1, 0.48}, {"LBR", "Africa", "Liberia", 
  "2020-08-16", 1257., 0., 2.857, 82., 0., 0.429, 248.533, 0., 0.565, 16.213, 
  0., 0.085, 0.62, "", "", "", "", "", "", "", "", "", "", "", "", "", "", 
  "", "", "", "", "", "", "", "", "", "", "", "", 64.81, 5.057677*^6, 49.127, 
  19.2, 3.057, 1.756, 752.788, 38.6, 272.509, 2.42, 1.5, 18.1, 1.188, 0.8, 
  64.1, 0.48}, {"LBR", "Africa", "Liberia", "2020-08-17", 1277., 20., 5.286, 
  82., 0., 0.429, 252.487, 3.954, 1.045, 16.213, 0., 0.085, 0.62, "", "", "", 
  "", "", "", "", "", "", "", "", "", "", "", "", "", "", "", "", "", "", "", 
  "", "", "", "", 64.81, 5.057677*^6, 49.127, 19.2, 3.057, 1.756, 752.788, 
  38.6, 272.509, 2.42, 1.5, 18.1, 1.188, 0.8, 64.1, 0.48}, 
 {"LBR", "Africa", "Liberia", "2020-08-18", 1282., 5., 4.571, 82., 0., 0.143, 
  253.476, 0.989, 0.904, 16.213, 0., 0.028, 0.61, "", "", "", "", "", "", "", 
  "", "", "", "", "", "", "", "", "", "", "", "", "", "", "", "", "", "", "", 
  64.81, 5.057677*^6, 49.127, 19.2, 3.057, 1.756, 752.788, 38.6, 272.509, 
  2.42, 1.5, 18.1, 1.188, 0.8, 64.1, 0.48}, {"LBR", "Africa", "Liberia", 
  "2020-08-19", 1282., 0., 4.286, 82., 0., 0., 253.476, 0., 0.847, 16.213, 
  0., 0., 0.61, "", "", "", "", "", "", "", "", "", "", "", "", "", "", "", 
  "", "", "", "", "", "", "", "", "", "", "", 64.81, 5.057677*^6, 49.127, 
  19.2, 3.057, 1.756, 752.788, 38.6, 272.509, 2.42, 1.5, 18.1, 1.188, 0.8, 
  64.1, 0.48}, {"LBR", "Africa", "Liberia", "2020-08-20", 1284., 2., 4.571, 
  82., 0., 0., 253.871, 0.395, 0.904, 16.213, 0., 0., 0.61, "", "", "", "", 
  "", "", "", "", "", "", "", "", "", "", "", "", "", "", "", "", "", "", "", 
  "", "", "", 64.81, 5.057677*^6, 49.127, 19.2, 3.057, 1.756, 752.788, 38.6, 
  272.509, 2.42, 1.5, 18.1, 1.188, 0.8, 64.1, 0.48}, 
 {"LBR", "Africa", "Liberia", "2020-08-21", 1285., 1., 4.714, 82., 0., 0., 
  254.069, 0.198, 0.932, 16.213, 0., 0., 0.62, "", "", "", "", "", "", "", 
  "", "", "", "", "", "", "", "", "", "", "", "", "", "", "", "", "", "", "", 
  64.81, 5.057677*^6, 49.127, 19.2, 3.057, 1.756, 752.788, 38.6, 272.509, 
  2.42, 1.5, 18.1, 1.188, 0.8, 64.1, 0.48}, {"LBR", "Africa", "Liberia", 
  "2020-08-22", 1286., 1., 4.143, 82., 0., 0., 254.267, 0.198, 0.819, 16.213, 
  0., 0., 0.62, "", "", "", "", "", "", "", "", "", "", "", "", "", "", "", 
  "", "", "", "", "", "", "", "", "", "", "", 64.81, 5.057677*^6, 49.127, 
  19.2, 3.057, 1.756, 752.788, 38.6, 272.509, 2.42, 1.5, 18.1, 1.188, 0.8, 
  64.1, 0.48}, {"LBR", "Africa", "Liberia", "2020-08-23", 1286., 0., 4.143, 
  82., 0., 0., 254.267, 0., 0.819, 16.213, 0., 0., 0.64, "", "", "", "", "", 
  "", "", "", "", "", "", "", "", "", "", "", "", "", "", "", "", "", "", "", 
  "", "", 64.81, 5.057677*^6, 49.127, 19.2, 3.057, 1.756, 752.788, 38.6, 
  272.509, 2.42, 1.5, 18.1, 1.188, 0.8, 64.1, 0.48}, 
 {"LBR", "Africa", "Liberia", "2020-08-24", 1290., 4., 1.857, 82., 0., 0., 
  255.058, 0.791, 0.367, 16.213, 0., 0., 0.65, "", "", "", "", "", "", "", 
  "", "", "", "", "", "", "", "", "", "", "", "", "", "", "", "", "", "", "", 
  64.81, 5.057677*^6, 49.127, 19.2, 3.057, 1.756, 752.788, 38.6, 272.509, 
  2.42, 1.5, 18.1, 1.188, 0.8, 64.1, 0.48}, {"LBR", "Africa", "Liberia", 
  "2020-08-25", 1295., 5., 1.857, 82., 0., 0., 256.046, 0.989, 0.367, 16.213, 
  0., 0., 0.67, "", "", "", "", "", "", "", "", "", "", "", "", "", "", "", 
  "", "", "", "", "", "", "", "", "", "", "", 64.81, 5.057677*^6, 49.127, 
  19.2, 3.057, 1.756, 752.788, 38.6, 272.509, 2.42, 1.5, 18.1, 1.188, 0.8, 
  64.1, 0.48}, {"LBR", "Africa", "Liberia", "2020-08-26", 1298., 3., 2.286, 
  82., 0., 0., 256.64, 0.593, 0.452, 16.213, 0., 0., 0.67, "", "", "", "", 
  "", "", "", "", "", "", "", "", "", "", "", "", "", "", "", "", "", "", "", 
  "", "", "", 64.81, 5.057677*^6, 49.127, 19.2, 3.057, 1.756, 752.788, 38.6, 
  272.509, 2.42, 1.5, 18.1, 1.188, 0.8, 64.1, 0.48}, 
 {"LBR", "Africa", "Liberia", "2020-08-27", 1298., 0., 2., 82., 0., 0., 
  256.64, 0., 0.395, 16.213, 0., 0., 0.68, "", "", "", "", "", "", "", "", 
  "", "", "", "", "", "", "", "", "", "", "", "", "", "", "", "", "", "", 
  64.81, 5.057677*^6, 49.127, 19.2, 3.057, 1.756, 752.788, 38.6, 272.509, 
  2.42, 1.5, 18.1, 1.188, 0.8, 64.1, 0.48}, {"LBR", "Africa", "Liberia", 
  "2020-08-28", 1298., 0., 1.857, 82., 0., 0., 256.64, 0., 0.367, 16.213, 0., 
  0., 0.68, "", "", "", "", "", "", "", "", "", "", "", "", "", "", "", "", 
  "", "", "", "", "", "", "", "", "", "", 64.81, 5.057677*^6, 49.127, 19.2, 
  3.057, 1.756, 752.788, 38.6, 272.509, 2.42, 1.5, 18.1, 1.188, 0.8, 64.1, 
  0.48}, {"LBR", "Africa", "Liberia", "2020-08-29", 1304., 6., 2.571, 82., 
  0., 0., 257.826, 1.186, 0.508, 16.213, 0., 0., 0.7, "", "", "", "", "", "", 
  "", "", "", "", "", "", "", "", "", "", "", "", "", "", "", "", "", "", "", 
  "", 64.81, 5.057677*^6, 49.127, 19.2, 3.057, 1.756, 752.788, 38.6, 272.509, 
  2.42, 1.5, 18.1, 1.188, 0.8, 64.1, 0.48}, {"LBR", "Africa", "Liberia", 
  "2020-08-30", 1304., 0., 2.571, 82., 0., 0., 257.826, 0., 0.508, 16.213, 
  0., 0., 0.69, "", "", "", "", "", "", "", "", "", "", "", "", "", "", "", 
  "", "", "", "", "", "", "", "", "", "", "", 64.81, 5.057677*^6, 49.127, 
  19.2, 3.057, 1.756, 752.788, 38.6, 272.509, 2.42, 1.5, 18.1, 1.188, 0.8, 
  64.1, 0.48}, {"LBR", "Africa", "Liberia", "2020-08-31", 1304., 0., 2., 82., 
  0., 0., 257.826, 0., 0.395, 16.213, 0., 0., 0.69, "", "", "", "", "", "", 
  "", "", "", "", "", "", "", "", "", "", "", "", "", "", "", "", "", "", "", 
  "", 60.19, 5.057677*^6, 49.127, 19.2, 3.057, 1.756, 752.788, 38.6, 272.509, 
  2.42, 1.5, 18.1, 1.188, 0.8, 64.1, 0.48}, {"LBR", "Africa", "Liberia", 
  "2020-09-01", 1305., 1., 1.429, 82., 0., 0., 258.024, 0.198, 0.282, 16.213, 
  0., 0., 0.7, "", "", "", "", "", "", "", "", "", "", "", "", "", "", "", 
  "", "", "", "", "", "", "", "", "", "", "", 60.19, 5.057677*^6, 49.127, 
  19.2, 3.057, 1.756, 752.788, 38.6, 272.509, 2.42, 1.5, 18.1, 1.188, 0.8, 
  64.1, 0.48}, {"LBR", "Africa", "Liberia", "2020-09-02", 1305., 0., 1., 82., 
  0., 0., 258.024, 0., 0.198, 16.213, 0., 0., 0.72, "", "", "", "", "", "", 
  "", "", "", "", "", "", "", "", "", "", "", "", "", "", "", "", "", "", "", 
  "", 60.19, 5.057677*^6, 49.127, 19.2, 3.057, 1.756, 752.788, 38.6, 272.509, 
  2.42, 1.5, 18.1, 1.188, 0.8, 64.1, 0.48}, {"LBR", "Africa", "Liberia", 
  "2020-09-03", 1306., 1., 1.143, 82., 0., 0., 258.221, 0.198, 0.226, 16.213, 
  0., 0., 0.75, "", "", "", "", "", "", "", "", "", "", "", "", "", "", "", 
  "", "", "", "", "", "", "", "", "", "", "", 60.19, 5.057677*^6, 49.127, 
  19.2, 3.057, 1.756, 752.788, 38.6, 272.509, 2.42, 1.5, 18.1, 1.188, 0.8, 
  64.1, 0.48}, {"LBR", "Africa", "Liberia", "2020-09-04", 1306., 0., 1.143, 
  82., 0., 0., 258.221, 0., 0.226, 16.213, 0., 0., 0.77, "", "", "", "", "", 
  "", "", "", "", "", "", "", "", "", "", "", "", "", "", "", "", "", "", "", 
  "", "", 60.19, 5.057677*^6, 49.127, 19.2, 3.057, 1.756, 752.788, 38.6, 
  272.509, 2.42, 1.5, 18.1, 1.188, 0.8, 64.1, 0.48}, 
 {"LBR", "Africa", "Liberia", "2020-09-05", 1306., 0., 0.286, 82., 0., 0., 
  258.221, 0., 0.056, 16.213, 0., 0., 0.81, "", "", "", "", "", "", "", "", 
  "", "", "", "", "", "", "", "", "", "", "", "", "", "", "", "", "", "", 
  60.19, 5.057677*^6, 49.127, 19.2, 3.057, 1.756, 752.788, 38.6, 272.509, 
  2.42, 1.5, 18.1, 1.188, 0.8, 64.1, 0.48}, {"LBR", "Africa", "Liberia", 
  "2020-09-06", 1307., 1., 0.429, 82., 0., 0., 258.419, 0.198, 0.085, 16.213, 
  0., 0., 0.85, "", "", "", "", "", "", "", "", "", "", "", "", "", "", "", 
  "", "", "", "", "", "", "", "", "", "", "", 60.19, 5.057677*^6, 49.127, 
  19.2, 3.057, 1.756, 752.788, 38.6, 272.509, 2.42, 1.5, 18.1, 1.188, 0.8, 
  64.1, 0.48}, {"LBR", "Africa", "Liberia", "2020-09-07", 1311., 4., 1., 82., 
  0., 0., 259.21, 0.791, 0.198, 16.213, 0., 0., 0.9, "", "", "", "", "", "", 
  "", "", "", "", "", "", "", "", "", "", "", "", "", "", "", "", "", "", "", 
  "", 60.19, 5.057677*^6, 49.127, 19.2, 3.057, 1.756, 752.788, 38.6, 272.509, 
  2.42, 1.5, 18.1, 1.188, 0.8, 64.1, 0.48}, {"LBR", "Africa", "Liberia", 
  "2020-09-08", 1311., 0., 0.857, 82., 0., 0., 259.21, 0., 0.169, 16.213, 0., 
  0., 0.91, "", "", "", "", "", "", "", "", "", "", "", "", "", "", "", "", 
  "", "", "", "", "", "", "", "", "", "", 60.19, 5.057677*^6, 49.127, 19.2, 
  3.057, 1.756, 752.788, 38.6, 272.509, 2.42, 1.5, 18.1, 1.188, 0.8, 64.1, 
  0.48}, {"LBR", "Africa", "Liberia", "2020-09-09", 1313., 2., 1.143, 82., 
  0., 0., 259.605, 0.395, 0.226, 16.213, 0., 0., 0.95, "", "", "", "", "", 
  "", "", "", "", "", "", "", "", "", "", "", "", "", "", "", "", "", "", "", 
  "", "", 60.19, 5.057677*^6, 49.127, 19.2, 3.057, 1.756, 752.788, 38.6, 
  272.509, 2.42, 1.5, 18.1, 1.188, 0.8, 64.1, 0.48}, 
 {"LBR", "Africa", "Liberia", "2020-09-10", 1315., 2., 1.286, 82., 0., 0., 
  260.001, 0.395, 0.254, 16.213, 0., 0., 0.97, "", "", "", "", "", "", "", 
  "", "", "", "", "", "", "", "", "", "", "", "", "", "", "", "", "", "", "", 
  60.19, 5.057677*^6, 49.127, 19.2, 3.057, 1.756, 752.788, 38.6, 272.509, 
  2.42, 1.5, 18.1, 1.188, 0.8, 64.1, 0.48}, {"LBR", "Africa", "Liberia", 
  "2020-09-11", 1315., 0., 1.286, 82., 0., 0., 260.001, 0., 0.254, 16.213, 
  0., 0., 0.98, "", "", "", "", "", "", "", "", "", "", "", "", "", "", "", 
  "", "", "", "", "", "", "", "", "", "", "", 60.19, 5.057677*^6, 49.127, 
  19.2, 3.057, 1.756, 752.788, 38.6, 272.509, 2.42, 1.5, 18.1, 1.188, 0.8, 
  64.1, 0.48}, {"LBR", "Africa", "Liberia", "2020-09-12", 1316., 1., 1.429, 
  82., 0., 0., 260.199, 0.198, 0.282, 16.213, 0., 0., 1.01, "", "", "", "", 
  "", "", "", "", "", "", "", "", "", "", "", "", "", "", "", "", "", "", "", 
  "", "", "", 60.19, 5.057677*^6, 49.127, 19.2, 3.057, 1.756, 752.788, 38.6, 
  272.509, 2.42, 1.5, 18.1, 1.188, 0.8, 64.1, 0.48}, 
 {"LBR", "Africa", "Liberia", "2020-09-13", 1319., 3., 1.714, 82., 0., 0., 
  260.792, 0.593, 0.339, 16.213, 0., 0., 1.04, "", "", "", "", "", "", "", 
  "", "", "", "", "", "", "", "", "", "", "", "", "", "", "", "", "", "", "", 
  60.19, 5.057677*^6, 49.127, 19.2, 3.057, 1.756, 752.788, 38.6, 272.509, 
  2.42, 1.5, 18.1, 1.188, 0.8, 64.1, 0.48}, {"LBR", "Africa", "Liberia", 
  "2020-09-14", 1321., 2., 1.429, 82., 0., 0., 261.187, 0.395, 0.282, 16.213, 
  0., 0., 1.05, "", "", "", "", "", "", "", "", "", "", "", "", "", "", "", 
  "", "", "", "", "", "", "", "", "", "", "", 60.19, 5.057677*^6, 49.127, 
  19.2, 3.057, 1.756, 752.788, 38.6, 272.509, 2.42, 1.5, 18.1, 1.188, 0.8, 
  64.1, 0.48}, {"LBR", "Africa", "Liberia", "2020-09-15", 1327., 6., 2.286, 
  82., 0., 0., 262.373, 1.186, 0.452, 16.213, 0., 0., 1.06, "", "", "", "", 
  "", "", "", "", "", "", "", "", "", "", "", "", "", "", "", "", "", "", "", 
  "", "", "", 60.19, 5.057677*^6, 49.127, 19.2, 3.057, 1.756, 752.788, 38.6, 
  272.509, 2.42, 1.5, 18.1, 1.188, 0.8, 64.1, 0.48}, 
 {"LBR", "Africa", "Liberia", "2020-09-16", 1332., 5., 2.714, 82., 0., 0., 
  263.362, 0.989, 0.537, 16.213, 0., 0., 1.04, "", "", "", "", "", "", "", 
  "", "", "", "", "", "", "", "", "", "", "", "", "", "", "", "", "", "", "", 
  60.19, 5.057677*^6, 49.127, 19.2, 3.057, 1.756, 752.788, 38.6, 272.509, 
  2.42, 1.5, 18.1, 1.188, 0.8, 64.1, 0.48}, {"LBR", "Africa", "Liberia", 
  "2020-09-17", 1333., 1., 2.571, 82., 0., 0., 263.56, 0.198, 0.508, 16.213, 
  0., 0., 1., "", "", "", "", "", "", "", "", "", "", "", "", "", "", "", "", 
  "", "", "", "", "", "", "", "", "", "", 60.19, 5.057677*^6, 49.127, 19.2, 
  3.057, 1.756, 752.788, 38.6, 272.509, 2.42, 1.5, 18.1, 1.188, 0.8, 64.1, 
  0.48}, {"LBR", "Africa", "Liberia", "2020-09-18", 1334., 1., 2.714, 82., 
  0., 0., 263.757, 0.198, 0.537, 16.213, 0., 0., 0.96, "", "", "", "", "", 
  "", "", "", "", "", "", "", "", "", "", "", "", "", "", "", "", "", "", "", 
  "", "", 60.19, 5.057677*^6, 49.127, 19.2, 3.057, 1.756, 752.788, 38.6, 
  272.509, 2.42, 1.5, 18.1, 1.188, 0.8, 64.1, 0.48}, 
 {"LBR", "Africa", "Liberia", "2020-09-19", 1335., 1., 2.714, 82., 0., 0., 
  263.955, 0.198, 0.537, 16.213, 0., 0., 0.94, "", "", "", "", "", "", "", 
  "", "", "", "", "", "", "", "", "", "", "", "", "", "", "", "", "", "", "", 
  60.19, 5.057677*^6, 49.127, 19.2, 3.057, 1.756, 752.788, 38.6, 272.509, 
  2.42, 1.5, 18.1, 1.188, 0.8, 64.1, 0.48}, {"LBR", "Africa", "Liberia", 
  "2020-09-20", 1335., 0., 2.286, 82., 0., 0., 263.955, 0., 0.452, 16.213, 
  0., 0., 0.91, "", "", "", "", "", "", "", "", "", "", "", "", "", "", "", 
  "", "", "", "", "", "", "", "", "", "", "", 60.19, 5.057677*^6, 49.127, 
  19.2, 3.057, 1.756, 752.788, 38.6, 272.509, 2.42, 1.5, 18.1, 1.188, 0.8, 
  64.1, 0.48}, {"LBR", "Africa", "Liberia", "2020-09-21", 1336., 1., 2.143, 
  82., 0., 0., 264.153, 0.198, 0.424, 16.213, 0., 0., 0.9, "", "", "", "", 
  "", "", "", "", "", "", "", "", "", "", "", "", "", "", "", "", "", "", "", 
  "", "", "", 60.19, 5.057677*^6, 49.127, 19.2, 3.057, 1.756, 752.788, 38.6, 
  272.509, 2.42, 1.5, 18.1, 1.188, 0.8, 64.1, 0.48}, 
 {"LBR", "Africa", "Liberia", "2020-09-22", 1336., 0., 1.286, 82., 0., 0., 
  264.153, 0., 0.254, 16.213, 0., 0., 0.9, "", "", "", "", "", "", "", "", 
  "", "", "", "", "", "", "", "", "", "", "", "", "", "", "", "", "", "", 
  60.19, 5.057677*^6, 49.127, 19.2, 3.057, 1.756, 752.788, 38.6, 272.509, 
  2.42, 1.5, 18.1, 1.188, 0.8, 64.1, 0.48}, {"LBR", "Africa", "Liberia", 
  "2020-09-23", 1337., 1., 0.714, 82., 0., 0., 264.351, 0.198, 0.141, 16.213, 
  0., 0., 0.91, "", "", "", "", "", "", "", "", "", "", "", "", "", "", "", 
  "", "", "", "", "", "", "", "", "", "", "", 60.19, 5.057677*^6, 49.127, 
  19.2, 3.057, 1.756, 752.788, 38.6, 272.509, 2.42, 1.5, 18.1, 1.188, 0.8, 
  64.1, 0.48}, {"LBR", "Africa", "Liberia", "2020-09-24", 1338., 1., 0.714, 
  82., 0., 0., 264.548, 0.198, 0.141, 16.213, 0., 0., 0.92, "", "", "", "", 
  "", "", "", "", "", "", "", "", "", "", "", "", "", "", "", "", "", "", "", 
  "", "", "", 60.19, 5.057677*^6, 49.127, 19.2, 3.057, 1.756, 752.788, 38.6, 
  272.509, 2.42, 1.5, 18.1, 1.188, 0.8, 64.1, 0.48}, 
 {"LBR", "Africa", "Liberia", "2020-09-25", 1338., 0., 0.571, 82., 0., 0., 
  264.548, 0., 0.113, 16.213, 0., 0., 0.93, "", "", "", "", "", "", "", "", 
  "", "", "", "", "", "", "", "", "", "", "", "", "", "", "", "", "", "", 
  60.19, 5.057677*^6, 49.127, 19.2, 3.057, 1.756, 752.788, 38.6, 272.509, 
  2.42, 1.5, 18.1, 1.188, 0.8, 64.1, 0.48}, {"LBR", "Africa", "Liberia", 
  "2020-09-26", 1338., 0., 0.429, 82., 0., 0., 264.548, 0., 0.085, 16.213, 
  0., 0., 0.96, "", "", "", "", "", "", "", "", "", "", "", "", "", "", "", 
  "", "", "", "", "", "", "", "", "", "", "", 60.19, 5.057677*^6, 49.127, 
  19.2, 3.057, 1.756, 752.788, 38.6, 272.509, 2.42, 1.5, 18.1, 1.188, 0.8, 
  64.1, 0.48}, {"LBR", "Africa", "Liberia", "2020-09-27", 1339., 1., 0.571, 
  82., 0., 0., 264.746, 0.198, 0.113, 16.213, 0., 0., 0.99, "", "", "", "", 
  "", "", "", "", "", "", "", "", "", "", "", "", "", "", "", "", "", "", "", 
  "", "", "", 60.19, 5.057677*^6, 49.127, 19.2, 3.057, 1.756, 752.788, 38.6, 
  272.509, 2.42, 1.5, 18.1, 1.188, 0.8, 64.1, 0.48}, 
 {"LBR", "Africa", "Liberia", "2020-09-28", 1342., 3., 0.857, 82., 0., 0., 
  265.339, 0.593, 0.169, 16.213, 0., 0., 1.02, "", "", "", "", "", "", "", 
  "", "", "", "", "", "", "", "", "", "", "", "", "", "", "", "", "", "", "", 
  60.19, 5.057677*^6, 49.127, 19.2, 3.057, 1.756, 752.788, 38.6, 272.509, 
  2.42, 1.5, 18.1, 1.188, 0.8, 64.1, 0.48}, {"LBR", "Africa", "Liberia", 
  "2020-09-29", 1343., 1., 1., 82., 0., 0., 265.537, 0.198, 0.198, 16.213, 
  0., 0., 1.03, "", "", "", "", "", "", "", "", "", "", "", "", "", "", "", 
  "", "", "", "", "", "", "", "", "", "", "", 60.19, 5.057677*^6, 49.127, 
  19.2, 3.057, 1.756, 752.788, 38.6, 272.509, 2.42, 1.5, 18.1, 1.188, 0.8, 
  64.1, 0.48}, {"LBR", "Africa", "Liberia", "2020-09-30", 1343., 0., 0.857, 
  82., 0., 0., 265.537, 0., 0.169, 16.213, 0., 0., 1.04, "", "", "", "", "", 
  "", "", "", "", "", "", "", "", "", "", "", "", "", "", "", "", "", "", "", 
  "", "", 60.19, 5.057677*^6, 49.127, 19.2, 3.057, 1.756, 752.788, 38.6, 
  272.509, 2.42, 1.5, 18.1, 1.188, 0.8, 64.1, 0.48}, 
 {"LBR", "Africa", "Liberia", "2020-10-01", 1343., 0., 0.714, 82., 0., 0., 
  265.537, 0., 0.141, 16.213, 0., 0., 1.07, "", "", "", "", "", "", "", "", 
  "", "", "", "", "", "", "", "", "", "", "", "", "", "", "", "", "", "", 
  60.19, 5.057677*^6, 49.127, 19.2, 3.057, 1.756, 752.788, 38.6, 272.509, 
  2.42, 1.5, 18.1, 1.188, 0.8, 64.1, 0.48}, {"LBR", "Africa", "Liberia", 
  "2020-10-02", 1346., 3., 1.143, 82., 0., 0., 266.13, 0.593, 0.226, 16.213, 
  0., 0., 1.11, "", "", "", "", "", "", "", "", "", "", "", "", "", "", "", 
  "", "", "", "", "", "", "", "", "", "", "", 60.19, 5.057677*^6, 49.127, 
  19.2, 3.057, 1.756, 752.788, 38.6, 272.509, 2.42, 1.5, 18.1, 1.188, 0.8, 
  64.1, 0.48}, {"LBR", "Africa", "Liberia", "2020-10-03", 1347., 1., 1.286, 
  82., 0., 0., 266.328, 0.198, 0.254, 16.213, 0., 0., 1.12, "", "", "", "", 
  "", "", "", "", "", "", "", "", "", "", "", "", "", "", "", "", "", "", "", 
  "", "", "", 60.19, 5.057677*^6, 49.127, 19.2, 3.057, 1.756, 752.788, 38.6, 
  272.509, 2.42, 1.5, 18.1, 1.188, 0.8, 64.1, 0.48}, 
 {"LBR", "Africa", "Liberia", "2020-10-04", 1348., 1., 1.286, 82., 0., 0., 
  266.526, 0.198, 0.254, 16.213, 0., 0., 1.13, "", "", "", "", "", "", "", 
  "", "", "", "", "", "", "", "", "", "", "", "", "", "", "", "", "", "", "", 
  60.19, 5.057677*^6, 49.127, 19.2, 3.057, 1.756, 752.788, 38.6, 272.509, 
  2.42, 1.5, 18.1, 1.188, 0.8, 64.1, 0.48}, {"LBR", "Africa", "Liberia", 
  "2020-10-05", 1354., 6., 1.714, 82., 0., 0., 267.712, 1.186, 0.339, 16.213, 
  0., 0., 1.14, "", "", "", "", "", "", "", "", "", "", "", "", "", "", "", 
  "", "", "", "", "", "", "", "", "", "", "", 60.19, 5.057677*^6, 49.127, 
  19.2, 3.057, 1.756, 752.788, 38.6, 272.509, 2.42, 1.5, 18.1, 1.188, 0.8, 
  64.1, 0.48}, {"LBR", "Africa", "Liberia", "2020-10-06", 1354., 0., 1.571, 
  82., 0., 0., 267.712, 0., 0.311, 16.213, 0., 0., 1.14, "", "", "", "", "", 
  "", "", "", "", "", "", "", "", "", "", "", "", "", "", "", "", "", "", "", 
  "", "", 60.19, 5.057677*^6, 49.127, 19.2, 3.057, 1.756, 752.788, 38.6, 
  272.509, 2.42, 1.5, 18.1, 1.188, 0.8, 64.1, 0.48}, 
 {"LBR", "Africa", "Liberia", "2020-10-07", 1355., 1., 1.714, 82., 0., 0., 
  267.91, 0.198, 0.339, 16.213, 0., 0., 1.16, "", "", "", "", "", "", "", "", 
  "", "", "", "", "", "", "", "", "", "", "", "", "", "", "", "", "", "", 
  60.19, 5.057677*^6, 49.127, 19.2, 3.057, 1.756, 752.788, 38.6, 272.509, 
  2.42, 1.5, 18.1, 1.188, 0.8, 64.1, 0.48}, {"LBR", "Africa", "Liberia", 
  "2020-10-08", 1360., 5., 2.429, 82., 0., 0., 268.898, 0.989, 0.48, 16.213, 
  0., 0., 1.18, "", "", "", "", "", "", "", "", "", "", "", "", "", "", "", 
  "", "", "", "", "", "", "", "", "", "", "", 57.41, 5.057677*^6, 49.127, 
  19.2, 3.057, 1.756, 752.788, 38.6, 272.509, 2.42, 1.5, 18.1, 1.188, 0.8, 
  64.1, 0.48}, {"LBR", "Africa", "Liberia", "2020-10-09", 1360., 0., 2., 82., 
  0., 0., 268.898, 0., 0.395, 16.213, 0., 0., 1.17, "", "", "", "", "", "", 
  "", "", "", "", "", "", "", "", "", "", "", "", "", "", "", "", "", "", "", 
  "", 57.41, 5.057677*^6, 49.127, 19.2, 3.057, 1.756, 752.788, 38.6, 272.509, 
  2.42, 1.5, 18.1, 1.188, 0.8, 64.1, 0.48}, {"LBR", "Africa", "Liberia", 
  "2020-10-10", 1363., 3., 2.286, 82., 0., 0., 269.491, 0.593, 0.452, 16.213, 
  0., 0., 1.18, "", "", "", "", "", "", "", "", "", "", "", "", "", "", "", 
  "", "", "", "", "", "", "", "", "", "", "", 57.41, 5.057677*^6, 49.127, 
  19.2, 3.057, 1.756, 752.788, 38.6, 272.509, 2.42, 1.5, 18.1, 1.188, 0.8, 
  64.1, 0.48}, {"LBR", "Africa", "Liberia", "2020-10-11", 1363., 0., 2.143, 
  82., 0., 0., 269.491, 0., 0.424, 16.213, 0., 0., 1.18, "", "", "", "", "", 
  "", "", "", "", "", "", "", "", "", "", "", "", "", "", "", "", "", "", "", 
  "", "", 57.41, 5.057677*^6, 49.127, 19.2, 3.057, 1.756, 752.788, 38.6, 
  272.509, 2.42, 1.5, 18.1, 1.188, 0.8, 64.1, 0.48}, 
 {"LBR", "Africa", "Liberia", "2020-10-12", 1371., 8., 2.429, 82., 0., 0., 
  271.073, 1.582, 0.48, 16.213, 0., 0., 1.18, "", "", "", "", "", "", "", "", 
  "", "", "", "", "", "", "", "", "", "", "", "", "", "", "", "", "", "", 
  57.41, 5.057677*^6, 49.127, 19.2, 3.057, 1.756, 752.788, 38.6, 272.509, 
  2.42, 1.5, 18.1, 1.188, 0.8, 64.1, 0.48}, {"LBR", "Africa", "Liberia", 
  "2020-10-13", 1371., 0., 2.429, 82., 0., 0., 271.073, 0., 0.48, 16.213, 0., 
  0., 1.15, "", "", "", "", "", "", "", "", "", "", "", "", "", "", "", "", 
  "", "", "", "", "", "", "", "", "", "", 57.41, 5.057677*^6, 49.127, 19.2, 
  3.057, 1.756, 752.788, 38.6, 272.509, 2.42, 1.5, 18.1, 1.188, 0.8, 64.1, 
  0.48}, {"LBR", "Africa", "Liberia", "2020-10-14", 1372., 1., 2.429, 82., 
  0., 0., 271.271, 0.198, 0.48, 16.213, 0., 0., 1.14, "", "", "", "", "", "", 
  "", "", "", "", "", "", "", "", "", "", "", "", "", "", "", "", "", "", "", 
  "", 57.41, 5.057677*^6, 49.127, 19.2, 3.057, 1.756, 752.788, 38.6, 272.509, 
  2.42, 1.5, 18.1, 1.188, 0.8, 64.1, 0.48}, {"LBR", "Africa", "Liberia", 
  "2020-10-15", 1374., 2., 2., 82., 0., 0., 271.666, 0.395, 0.395, 16.213, 
  0., 0., 1.12, "", "", "", "", "", "", "", "", "", "", "", "", "", "", "", 
  "", "", "", "", "", "", "", "", "", "", "", 57.41, 5.057677*^6, 49.127, 
  19.2, 3.057, 1.756, 752.788, 38.6, 272.509, 2.42, 1.5, 18.1, 1.188, 0.8, 
  64.1, 0.48}, {"LBR", "Africa", "Liberia", "2020-10-16", 1377., 3., 2.429, 
  82., 0., 0., 272.259, 0.593, 0.48, 16.213, 0., 0., 1.12, "", "", "", "", 
  "", "", "", "", "", "", "", "", "", "", "", "", "", "", "", "", "", "", "", 
  "", "", "", 57.41, 5.057677*^6, 49.127, 19.2, 3.057, 1.756, 752.788, 38.6, 
  272.509, 2.42, 1.5, 18.1, 1.188, 0.8, 64.1, 0.48}, 
 {"LBR", "Africa", "Liberia", "2020-10-17", 1377., 0., 2., 82., 0., 0., 
  272.259, 0., 0.395, 16.213, 0., 0., 1.11, "", "", "", "", "", "", "", "", 
  "", "", "", "", "", "", "", "", "", "", "", "", "", "", "", "", "", "", 
  57.41, 5.057677*^6, 49.127, 19.2, 3.057, 1.756, 752.788, 38.6, 272.509, 
  2.42, 1.5, 18.1, 1.188, 0.8, 64.1, 0.48}, {"LBR", "Africa", "Liberia", 
  "2020-10-18", 1377., 0., 2., 82., 0., 0., 272.259, 0., 0.395, 16.213, 0., 
  0., 1.11, "", "", "", "", "", "", "", "", "", "", "", "", "", "", "", "", 
  "", "", "", "", "", "", "", "", "", "", 57.41, 5.057677*^6, 49.127, 19.2, 
  3.057, 1.756, 752.788, 38.6, 272.509, 2.42, 1.5, 18.1, 1.188, 0.8, 64.1, 
  0.48}, {"LBR", "Africa", "Liberia", "2020-10-19", 1381., 4., 1.429, 82., 
  0., 0., 273.05, 0.791, 0.282, 16.213, 0., 0., 1.11, "", "", "", "", "", "", 
  "", "", "", "", "", "", "", "", "", "", "", "", "", "", "", "", "", "", "", 
  "", 57.41, 5.057677*^6, 49.127, 19.2, 3.057, 1.756, 752.788, 38.6, 272.509, 
  2.42, 1.5, 18.1, 1.188, 0.8, 64.1, 0.48}, {"LBR", "Africa", "Liberia", 
  "2020-10-20", 1384., 3., 1.857, 82., 0., 0., 273.643, 0.593, 0.367, 16.213, 
  0., 0., 1.12, "", "", "", "", "", "", "", "", "", "", "", "", "", "", "", 
  "", "", "", "", "", "", "", "", "", "", "", 57.41, 5.057677*^6, 49.127, 
  19.2, 3.057, 1.756, 752.788, 38.6, 272.509, 2.42, 1.5, 18.1, 1.188, 0.8, 
  64.1, 0.48}, {"LBR", "Africa", "Liberia", "2020-10-21", 1385., 1., 1.857, 
  82., 0., 0., 273.841, 0.198, 0.367, 16.213, 0., 0., 1.11, "", "", "", "", 
  "", "", "", "", "", "", "", "", "", "", "", "", "", "", "", "", "", "", "", 
  "", "", "", 57.41, 5.057677*^6, 49.127, 19.2, 3.057, 1.756, 752.788, 38.6, 
  272.509, 2.42, 1.5, 18.1, 1.188, 0.8, 64.1, 0.48}, 
 {"LBR", "Africa", "Liberia", "2020-10-22", 1385., 0., 1.571, 82., 0., 0., 
  273.841, 0., 0.311, 16.213, 0., 0., 1.11, "", "", "", "", "", "", "", "", 
  "", "", "", "", "", "", "", "", "", "", "", "", "", "", "", "", "", "", 
  57.41, 5.057677*^6, 49.127, 19.2, 3.057, 1.756, 752.788, 38.6, 272.509, 
  2.42, 1.5, 18.1, 1.188, 0.8, 64.1, 0.48}, {"LBR", "Africa", "Liberia", 
  "2020-10-23", 1393., 8., 2.286, 82., 0., 0., 275.423, 1.582, 0.452, 16.213, 
  0., 0., 1.13, "", "", "", "", "", "", "", "", "", "", "", "", "", "", "", 
  "", "", "", "", "", "", "", "", "", "", "", 57.41, 5.057677*^6, 49.127, 
  19.2, 3.057, 1.756, 752.788, 38.6, 272.509, 2.42, 1.5, 18.1, 1.188, 0.8, 
  64.1, 0.48}, {"LBR", "Africa", "Liberia", "2020-10-24", 1393., 0., 2.286, 
  82., 0., 0., 275.423, 0., 0.452, 16.213, 0., 0., 1.1, "", "", "", "", "", 
  "", "", "", "", "", "", "", "", "", "", "", "", "", "", "", "", "", "", "", 
  "", "", 57.41, 5.057677*^6, 49.127, 19.2, 3.057, 1.756, 752.788, 38.6, 
  272.509, 2.42, 1.5, 18.1, 1.188, 0.8, 64.1, 0.48}, 
 {"LBR", "Africa", "Liberia", "2020-10-25", 1393., 0., 2.286, 82., 0., 0., 
  275.423, 0., 0.452, 16.213, 0., 0., 1.08, "", "", "", "", "", "", "", "", 
  "", "", "", "", "", "", "", "", "", "", "", "", "", "", "", "", "", "", 
  57.41, 5.057677*^6, 49.127, 19.2, 3.057, 1.756, 752.788, 38.6, 272.509, 
  2.42, 1.5, 18.1, 1.188, 0.8, 64.1, 0.48}, {"LBR", "Africa", "Liberia", 
  "2020-10-26", 1416., 23., 5., 82., 0., 0., 279.97, 4.548, 0.989, 16.213, 
  0., 0., 1.06, "", "", "", "", "", "", "", "", "", "", "", "", "", "", "", 
  "", "", "", "", "", "", "", "", "", "", "", 57.41, 5.057677*^6, 49.127, 
  19.2, 3.057, 1.756, 752.788, 38.6, 272.509, 2.42, 1.5, 18.1, 1.188, 0.8, 
  64.1, 0.48}, {"LBR", "Africa", "Liberia", "2020-10-27", 1419., 3., 5., 82., 
  0., 0., 280.564, 0.593, 0.989, 16.213, 0., 0., 1.04, "", "", "", "", "", 
  "", "", "", "", "", "", "", "", "", "", "", "", "", "", "", "", "", "", "", 
  "", "", 57.41, 5.057677*^6, 49.127, 19.2, 3.057, 1.756, 752.788, 38.6, 
  272.509, 2.42, 1.5, 18.1, 1.188, 0.8, 64.1, 0.48}, 
 {"LBR", "Africa", "Liberia", "2020-10-28", 1419., 0., 4.857, 82., 0., 0., 
  280.564, 0., 0.96, 16.213, 0., 0., 1.02, "", "", "", "", "", "", "", "", 
  "", "", "", "", "", "", "", "", "", "", "", "", "", "", "", "", "", "", 
  57.41, 5.057677*^6, 49.127, 19.2, 3.057, 1.756, 752.788, 38.6, 272.509, 
  2.42, 1.5, 18.1, 1.188, 0.8, 64.1, 0.48}, {"LBR", "Africa", "Liberia", 
  "2020-10-29", 1426., 7., 5.857, 82., 0., 0., 281.948, 1.384, 1.158, 16.213, 
  0., 0., 1.02, "", "", "", "", "", "", "", "", "", "", "", "", "", "", "", 
  "", "", "", "", "", "", "", "", "", "", "", 57.41, 5.057677*^6, 49.127, 
  19.2, 3.057, 1.756, 752.788, 38.6, 272.509, 2.42, 1.5, 18.1, 1.188, 0.8, 
  64.1, 0.48}, {"LBR", "Africa", "Liberia", "2020-10-30", 1426., 0., 4.714, 
  82., 0., 0., 281.948, 0., 0.932, 16.213, 0., 0., 1., "", "", "", "", "", 
  "", "", "", "", "", "", "", "", "", "", "", "", "", "", "", "", "", "", "", 
  "", "", 57.41, 5.057677*^6, 49.127, 19.2, 3.057, 1.756, 752.788, 38.6, 
  272.509, 2.42, 1.5, 18.1, 1.188, 0.8, 64.1, 0.48}, 
 {"LBR", "Africa", "Liberia", "2020-10-31", 1426., 0., 4.714, 82., 0., 0., 
  281.948, 0., 0.932, 16.213, 0., 0., 1., "", "", "", "", "", "", "", "", "", 
  "", "", "", "", "", "", "", "", "", "", "", "", "", "", "", "", "", 57.41, 
  5.057677*^6, 49.127, 19.2, 3.057, 1.756, 752.788, 38.6, 272.509, 2.42, 1.5, 
  18.1, 1.188, 0.8, 64.1, 0.48}, {"LBR", "Africa", "Liberia", "2020-11-01", 
  1426., 0., 4.714, 82., 0., 0., 281.948, 0., 0.932, 16.213, 0., 0., 1.01, 
  "", "", "", "", "", "", "", "", "", "", "", "", "", "", "", "", "", "", "", 
  "", "", "", "", "", "", "", 57.41, 5.057677*^6, 49.127, 19.2, 3.057, 1.756, 
  752.788, 38.6, 272.509, 2.42, 1.5, 18.1, 1.188, 0.8, 64.1, 0.48}, 
 {"LBR", "Africa", "Liberia", "2020-11-02", 1436., 10., 2.857, 82., 0., 0., 
  283.925, 1.977, 0.565, 16.213, 0., 0., 1.03, "", "", "", "", "", "", "", 
  "", "", "", "", "", "", "", "", "", "", "", "", "", "", "", "", "", "", "", 
  57.41, 5.057677*^6, 49.127, 19.2, 3.057, 1.756, 752.788, 38.6, 272.509, 
  2.42, 1.5, 18.1, 1.188, 0.8, 64.1, 0.48}, {"LBR", "Africa", "Liberia", 
  "2020-11-03", 1436., 0., 2.429, 82., 0., 0., 283.925, 0., 0.48, 16.213, 0., 
  0., 1.02, "", "", "", "", "", "", "", "", "", "", "", "", "", "", "", "", 
  "", "", "", "", "", "", "", "", "", "", 57.41, 5.057677*^6, 49.127, 19.2, 
  3.057, 1.756, 752.788, 38.6, 272.509, 2.42, 1.5, 18.1, 1.188, 0.8, 64.1, 
  0.48}, {"LBR", "Africa", "Liberia", "2020-11-04", 1438., 2., 2.714, 82., 
  0., 0., 284.32, 0.395, 0.537, 16.213, 0., 0., 1.03, "", "", "", "", "", "", 
  "", "", "", "", "", "", "", "", "", "", "", "", "", "", "", "", "", "", "", 
  "", 57.41, 5.057677*^6, 49.127, 19.2, 3.057, 1.756, 752.788, 38.6, 272.509, 
  2.42, 1.5, 18.1, 1.188, 0.8, 64.1, 0.48}, {"LBR", "Africa", "Liberia", 
  "2020-11-05", 1440., 2., 2., 82., 0., 0., 284.716, 0.395, 0.395, 16.213, 
  0., 0., 1.04, "", "", "", "", "", "", "", "", "", "", "", "", "", "", "", 
  "", "", "", "", "", "", "", "", "", "", "", 57.41, 5.057677*^6, 49.127, 
  19.2, 3.057, 1.756, 752.788, 38.6, 272.509, 2.42, 1.5, 18.1, 1.188, 0.8, 
  64.1, 0.48}, {"LBR", "Africa", "Liberia", "2020-11-06", 1442., 2., 2.286, 
  82., 0., 0., 285.111, 0.395, 0.452, 16.213, 0., 0., 1.05, "", "", "", "", 
  "", "", "", "", "", "", "", "", "", "", "", "", "", "", "", "", "", "", "", 
  "", "", "", 57.41, 5.057677*^6, 49.127, 19.2, 3.057, 1.756, 752.788, 38.6, 
  272.509, 2.42, 1.5, 18.1, 1.188, 0.8, 64.1, 0.48}, 
 {"LBR", "Africa", "Liberia", "2020-11-07", 1442., 0., 2.286, 82., 0., 0., 
  285.111, 0., 0.452, 16.213, 0., 0., 1.08, "", "", "", "", "", "", "", "", 
  "", "", "", "", "", "", "", "", "", "", "", "", "", "", "", "", "", "", 
  57.41, 5.057677*^6, 49.127, 19.2, 3.057, 1.756, 752.788, 38.6, 272.509, 
  2.42, 1.5, 18.1, 1.188, 0.8, 64.1, 0.48}, {"LBR", "Africa", "Liberia", 
  "2020-11-08", 1442., 0., 2.286, 82., 0., 0., 285.111, 0., 0.452, 16.213, 
  0., 0., 1.11, "", "", "", "", "", "", "", "", "", "", "", "", "", "", "", 
  "", "", "", "", "", "", "", "", "", "", "", 57.41, 5.057677*^6, 49.127, 
  19.2, 3.057, 1.756, 752.788, 38.6, 272.509, 2.42, 1.5, 18.1, 1.188, 0.8, 
  64.1, 0.48}, {"LBR", "Africa", "Liberia", "2020-11-09", 1452., 10., 2.286, 
  82., 0., 0., 287.088, 1.977, 0.452, 16.213, 0., 0., 1.15, "", "", "", "", 
  "", "", "", "", "", "", "", "", "", "", "", "", "", "", "", "", "", "", "", 
  "", "", "", 57.41, 5.057677*^6, 49.127, 19.2, 3.057, 1.756, 752.788, 38.6, 
  272.509, 2.42, 1.5, 18.1, 1.188, 0.8, 64.1, 0.48}, 
 {"LBR", "Africa", "Liberia", "2020-11-10", 1461., 9., 3.571, 82., 0., 0., 
  288.868, 1.779, 0.706, 16.213, 0., 0., 1.15, "", "", "", "", "", "", "", 
  "", "", "", "", "", "", "", "", "", "", "", "", "", "", "", "", "", "", "", 
  57.41, 5.057677*^6, 49.127, 19.2, 3.057, 1.756, 752.788, 38.6, 272.509, 
  2.42, 1.5, 18.1, 1.188, 0.8, 64.1, 0.48}, {"LBR", "Africa", "Liberia", 
  "2020-11-11", 1461., 0., 3.286, 82., 0., 0., 288.868, 0., 0.65, 16.213, 0., 
  0., 1.13, "", "", "", "", "", "", "", "", "", "", "", "", "", "", "", "", 
  "", "", "", "", "", "", "", "", "", "", 57.41, 5.057677*^6, 49.127, 19.2, 
  3.057, 1.756, 752.788, 38.6, 272.509, 2.42, 1.5, 18.1, 1.188, 0.8, 64.1, 
  0.48}, {"LBR", "Africa", "Liberia", "2020-11-12", 1468., 7., 4., 82., 0., 
  0., 290.252, 1.384, 0.791, 16.213, 0., 0., 1.12, "", "", "", "", "", "", 
  "", "", "", "", "", "", "", "", "", "", "", "", "", "", "", "", "", "", "", 
  "", 57.41, 5.057677*^6, 49.127, 19.2, 3.057, 1.756, 752.788, 38.6, 272.509, 
  2.42, 1.5, 18.1, 1.188, 0.8, 64.1, 0.48}, {"LBR", "Africa", "Liberia", 
  "2020-11-13", 1491., 23., 7., 82., 0., 0., 294.799, 4.548, 1.384, 16.213, 
  0., 0., 1.11, "", "", "", "", "", "", "", "", "", "", "", "", "", "", "", 
  "", "", "", "", "", "", "", "", "", "", "", 57.41, 5.057677*^6, 49.127, 
  19.2, 3.057, 1.756, 752.788, 38.6, 272.509, 2.42, 1.5, 18.1, 1.188, 0.8, 
  64.1, 0.48}, {"LBR", "Africa", "Liberia", "2020-11-14", 1498., 7., 8., 82., 
  0., 0., 296.183, 1.384, 1.582, 16.213, 0., 0., 1.09, "", "", "", "", "", 
  "", "", "", "", "", "", "", "", "", "", "", "", "", "", "", "", "", "", "", 
  "", "", 57.41, 5.057677*^6, 49.127, 19.2, 3.057, 1.756, 752.788, 38.6, 
  272.509, 2.42, 1.5, 18.1, 1.188, 0.8, 64.1, 0.48}, 
 {"LBR", "Africa", "Liberia", "2020-11-15", 1507., 9., 9.286, 82., 0., 0., 
  297.963, 1.779, 1.836, 16.213, 0., 0., 1.07, "", "", "", "", "", "", "", 
  "", "", "", "", "", "", "", "", "", "", "", "", "", "", "", "", "", "", "", 
  57.41, 5.057677*^6, 49.127, 19.2, 3.057, 1.756, 752.788, 38.6, 272.509, 
  2.42, 1.5, 18.1, 1.188, 0.8, 64.1, 0.48}, {"LBR", "Africa", "Liberia", 
  "2020-11-16", 1512., 5., 8.571, 82., 0., 0., 298.951, 0.989, 1.695, 16.213, 
  0., 0., 1.04, "", "", "", "", "", "", "", "", "", "", "", "", "", "", "", 
  "", "", "", "", "", "", "", "", "", "", "", 57.41, 5.057677*^6, 49.127, 
  19.2, 3.057, 1.756, 752.788, 38.6, 272.509, 2.42, 1.5, 18.1, 1.188, 0.8, 
  64.1, 0.48}, {"LBR", "Africa", "Liberia", "2020-11-17", 1512., 0., 7.286, 
  82., 0., 0., 298.951, 0., 1.441, 16.213, 0., 0., 1.02, "", "", "", "", "", 
  "", "", "", "", "", "", "", "", "", "", "", "", "", "", "", "", "", "", "", 
  "", "", 57.41, 5.057677*^6, 49.127, 19.2, 3.057, 1.756, 752.788, 38.6, 
  272.509, 2.42, 1.5, 18.1, 1.188, 0.8, 64.1, 0.48}, 
 {"LBR", "Africa", "Liberia", "2020-11-18", 1528., 16., 9.571, 82., 0., 0., 
  302.115, 3.164, 1.892, 16.213, 0., 0., 1.01, "", "", "", "", "", "", "", 
  "", "", "", "", "", "", "", "", "", "", "", "", "", "", "", "", "", "", "", 
  57.41, 5.057677*^6, 49.127, 19.2, 3.057, 1.756, 752.788, 38.6, 272.509, 
  2.42, 1.5, 18.1, 1.188, 0.8, 64.1, 0.48}, {"LBR", "Africa", "Liberia", 
  "2020-11-19", 1539., 11., 10.143, 82., 0., 0., 304.29, 2.175, 2.005, 
  16.213, 0., 0., 0.99, "", "", "", "", "", "", "", "", "", "", "", "", "", 
  "", "", "", "", "", "", "", "", "", "", "", "", "", 57.41, 5.057677*^6, 
  49.127, 19.2, 3.057, 1.756, 752.788, 38.6, 272.509, 2.42, 1.5, 18.1, 1.188, 
  0.8, 64.1, 0.48}, {"LBR", "Africa", "Liberia", "2020-11-20", 1551., 12., 
  8.571, 82., 0., 0., 306.663, 2.373, 1.695, 16.213, 0., 0., 0.96, "", "", 
  "", "", "", "", "", "", "", "", "", "", "", "", "", "", "", "", "", "", "", 
  "", "", "", "", "", 57.41, 5.057677*^6, 49.127, 19.2, 3.057, 1.756, 
  752.788, 38.6, 272.509, 2.42, 1.5, 18.1, 1.188, 0.8, 64.1, 0.48}, 
 {"LBR", "Africa", "Liberia", "2020-11-21", 1551., 0., 7.571, 82., 0., 0., 
  306.663, 0., 1.497, 16.213, 0., 0., 0.92, "", "", "", "", "", "", "", "", 
  "", "", "", "", "", "", "", "", "", "", "", "", "", "", "", "", "", "", 
  57.41, 5.057677*^6, 49.127, 19.2, 3.057, 1.756, 752.788, 38.6, 272.509, 
  2.42, 1.5, 18.1, 1.188, 0.8, 64.1, 0.48}, {"LBR", "Africa", "Liberia", 
  "2020-11-22", 1551., 0., 6.286, 82., 0., 0., 306.663, 0., 1.243, 16.213, 
  0., 0., 0.89, "", "", "", "", "", "", "", "", "", "", "", "", "", "", "", 
  "", "", "", "", "", "", "", "", "", "", "", 57.41, 5.057677*^6, 49.127, 
  19.2, 3.057, 1.756, 752.788, 38.6, 272.509, 2.42, 1.5, 18.1, 1.188, 0.8, 
  64.1, 0.48}, {"LBR", "Africa", "Liberia", "2020-11-23", 1551., 0., 5.571, 
  82., 0., 0., 306.663, 0., 1.102, 16.213, 0., 0., 0.87, "", "", "", "", "", 
  "", "", "", "", "", "", "", "", "", "", "", "", "", "", "", "", "", "", "", 
  "", "", 57.41, 5.057677*^6, 49.127, 19.2, 3.057, 1.756, 752.788, 38.6, 
  272.509, 2.42, 1.5, 18.1, 1.188, 0.8, 64.1, 0.48}, 
 {"LBR", "Africa", "Liberia", "2020-11-24", 1551., 0., 5.571, 82., 0., 0., 
  306.663, 0., 1.102, 16.213, 0., 0., 0.86, "", "", "", "", "", "", "", "", 
  "", "", "", "", "", "", "", "", "", "", "", "", "", "", "", "", "", "", 
  57.41, 5.057677*^6, 49.127, 19.2, 3.057, 1.756, 752.788, 38.6, 272.509, 
  2.42, 1.5, 18.1, 1.188, 0.8, 64.1, 0.48}, {"LBR", "Africa", "Liberia", 
  "2020-11-25", 1578., 27., 7.143, 83., 1., 0.143, 312.001, 5.338, 1.412, 
  16.411, 0.198, 0.028, 0.86, "", "", "", "", "", "", "", "", "", "", "", "", 
  "", "", "", "", "", "", "", "", "", "", "", "", "", "", 57.41, 5.057677*^6, 
  49.127, 19.2, 3.057, 1.756, 752.788, 38.6, 272.509, 2.42, 1.5, 18.1, 1.188, 
  0.8, 64.1, 0.48}, {"LBR", "Africa", "Liberia", "2020-11-26", 1591., 13., 
  7.429, 83., 0., 0.143, 314.571, 2.57, 1.469, 16.411, 0., 0.028, 0.81, "", 
  "", "", "", "", "", "", "", "", "", "", "", "", "", "", "", "", "", "", "", 
  "", "", "", "", "", "", 57.41, 5.057677*^6, 49.127, 19.2, 3.057, 1.756, 
  752.788, 38.6, 272.509, 2.42, 1.5, 18.1, 1.188, 0.8, 64.1, 0.48}, 
 {"LBR", "Africa", "Liberia", "2020-11-27", 1595., 4., 6.286, 83., 0., 0.143, 
  315.362, 0.791, 1.243, 16.411, 0., 0.028, 0.74, "", "", "", "", "", "", "", 
  "", "", "", "", "", "", "", "", "", "", "", "", "", "", "", "", "", "", "", 
  57.41, 5.057677*^6, 49.127, 19.2, 3.057, 1.756, 752.788, 38.6, 272.509, 
  2.42, 1.5, 18.1, 1.188, 0.8, 64.1, 0.48}, {"LBR", "Africa", "Liberia", 
  "2020-11-28", 1595., 0., 6.286, 83., 0., 0.143, 315.362, 0., 1.243, 16.411, 
  0., 0.028, 0.67, "", "", "", "", "", "", "", "", "", "", "", "", "", "", 
  "", "", "", "", "", "", "", "", "", "", "", "", 57.41, 5.057677*^6, 49.127, 
  19.2, 3.057, 1.756, 752.788, 38.6, 272.509, 2.42, 1.5, 18.1, 1.188, 0.8, 
  64.1, 0.48}, {"LBR", "Africa", "Liberia", "2020-11-29", 1595., 0., 6.286, 
  83., 0., 0.143, 315.362, 0., 1.243, 16.411, 0., 0.028, 0.61, "", "", "", 
  "", "", "", "", "", "", "", "", "", "", "", "", "", "", "", "", "", "", "", 
  "", "", "", "", 57.41, 5.057677*^6, 49.127, 19.2, 3.057, 1.756, 752.788, 
  38.6, 272.509, 2.42, 1.5, 18.1, 1.188, 0.8, 64.1, 0.48}, 
 {"LBR", "Africa", "Liberia", "2020-11-30", 1595., 0., 6.286, 83., 0., 0.143, 
  315.362, 0., 1.243, 16.411, 0., 0.028, 0.56, "", "", "", "", "", "", "", 
  "", "", "", "", "", "", "", "", "", "", "", "", "", "", "", "", "", "", "", 
  57.41, 5.057677*^6, 49.127, 19.2, 3.057, 1.756, 752.788, 38.6, 272.509, 
  2.42, 1.5, 18.1, 1.188, 0.8, 64.1, 0.48}, {"LBR", "Africa", "Liberia", 
  "2020-12-01", 1595., 0., 6.286, 83., 0., 0.143, 315.362, 0., 1.243, 16.411, 
  0., 0.028, 0.51, "", "", "", "", "", "", "", "", "", "", "", "", "", "", 
  "", "", "", "", "", "", "", "", "", "", "", "", 50., 5.057677*^6, 49.127, 
  19.2, 3.057, 1.756, 752.788, 38.6, 272.509, 2.42, 1.5, 18.1, 1.188, 0.8, 
  64.1, 0.48}, {"LBR", "Africa", "Liberia", "2020-12-02", 1595., 0., 2.429, 
  83., 0., 0., 315.362, 0., 0.48, 16.411, 0., 0., 0.47, "", "", "", "", "", 
  "", "", "", "", "", "", "", "", "", "", "", "", "", "", "", "", "", "", "", 
  "", "", 50., 5.057677*^6, 49.127, 19.2, 3.057, 1.756, 752.788, 38.6, 
  272.509, 2.42, 1.5, 18.1, 1.188, 0.8, 64.1, 0.48}, 
 {"LBR", "Africa", "Liberia", "2020-12-03", 1663., 68., 10.286, 83., 0., 0., 
  328.807, 13.445, 2.034, 16.411, 0., 0., 0.44, "", "", "", "", "", "", "", 
  "", "", "", "", "", "", "", "", "", "", "", "", "", "", "", "", "", "", "", 
  50., 5.057677*^6, 49.127, 19.2, 3.057, 1.756, 752.788, 38.6, 272.509, 2.42, 
  1.5, 18.1, 1.188, 0.8, 64.1, 0.48}, {"LBR", "Africa", "Liberia", 
  "2020-12-04", 1676., 13., 11.571, 83., 0., 0., 331.377, 2.57, 2.288, 
  16.411, 0., 0., 0.41, "", "", "", "", "", "", "", "", "", "", "", "", "", 
  "", "", "", "", "", "", "", "", "", "", "", "", "", 61.11, 5.057677*^6, 
  49.127, 19.2, 3.057, 1.756, 752.788, 38.6, 272.509, 2.42, 1.5, 18.1, 1.188, 
  0.8, 64.1, 0.48}, {"LBR", "Africa", "Liberia", "2020-12-05", 1676., 0., 
  11.571, 83., 0., 0., 331.377, 0., 2.288, 16.411, 0., 0., 0.38, "", "", "", 
  "", "", "", "", "", "", "", "", "", "", "", "", "", "", "", "", "", "", "", 
  "", "", "", "", 61.11, 5.057677*^6, 49.127, 19.2, 3.057, 1.756, 752.788, 
  38.6, 272.509, 2.42, 1.5, 18.1, 1.188, 0.8, 64.1, 0.48}, 
 {"LBR", "Africa", "Liberia", "2020-12-06", 1676., 0., 11.571, 83., 0., 0., 
  331.377, 0., 2.288, 16.411, 0., 0., 0.34, "", "", "", "", "", "", "", "", 
  "", "", "", "", "", "", "", "", "", "", "", "", "", "", "", "", "", "", 
  61.11, 5.057677*^6, 49.127, 19.2, 3.057, 1.756, 752.788, 38.6, 272.509, 
  2.42, 1.5, 18.1, 1.188, 0.8, 64.1, 0.48}, {"LBR", "Africa", "Liberia", 
  "2020-12-07", 1676., 0., 11.571, 83., 0., 0., 331.377, 0., 2.288, 16.411, 
  0., 0., 0.31, "", "", "", "", "", "", "", "", "", "", "", "", "", "", "", 
  "", "", "", "", "", "", "", "", "", "", "", 61.11, 5.057677*^6, 49.127, 
  19.2, 3.057, 1.756, 752.788, 38.6, 272.509, 2.42, 1.5, 18.1, 1.188, 0.8, 
  64.1, 0.48}, {"LBR", "Africa", "Liberia", "2020-12-08", 1676., 0., 11.571, 
  83., 0., 0., 331.377, 0., 2.288, 16.411, 0., 0., 0.28, "", "", "", "", "", 
  "", "", "", "", "", "", "", "", "", "", "", "", "", "", "", "", "", "", "", 
  "", "", 61.11, 5.057677*^6, 49.127, 19.2, 3.057, 1.756, 752.788, 38.6, 
  272.509, 2.42, 1.5, 18.1, 1.188, 0.8, 64.1, 0.48}, 
 {"LBR", "Africa", "Liberia", "2020-12-09", 1676., 0., 11.571, 83., 0., 0., 
  331.377, 0., 2.288, 16.411, 0., 0., 0.25, "", "", "", "", "", "", "", "", 
  "", "", "", "", "", "", "", "", "", "", "", "", "", "", "", "", "", "", 
  61.11, 5.057677*^6, 49.127, 19.2, 3.057, 1.756, 752.788, 38.6, 272.509, 
  2.42, 1.5, 18.1, 1.188, 0.8, 64.1, 0.48}, {"LBR", "Africa", "Liberia", 
  "2020-12-10", 1676., 0., 1.857, 83., 0., 0., 331.377, 0., 0.367, 16.411, 
  0., 0., 0.23, "", "", "", "", "", "", "", "", "", "", "", "", "", "", "", 
  "", "", "", "", "", "", "", "", "", "", "", 50., 5.057677*^6, 49.127, 19.2, 
  3.057, 1.756, 752.788, 38.6, 272.509, 2.42, 1.5, 18.1, 1.188, 0.8, 64.1, 
  0.48}, {"LBR", "Africa", "Liberia", "2020-12-11", 1676., 0., 0., 83., 0., 
  0., 331.377, 0., 0., 16.411, 0., 0., 0.22, "", "", "", "", "", "", "", "", 
  "", "", "", "", "", "", "", "", "", "", "", "", "", "", "", "", "", "", 
  50., 5.057677*^6, 49.127, 19.2, 3.057, 1.756, 752.788, 38.6, 272.509, 2.42, 
  1.5, 18.1, 1.188, 0.8, 64.1, 0.48}, {"LBR", "Africa", "Liberia", 
  "2020-12-12", 1676., 0., 0., 83., 0., 0., 331.377, 0., 0., 16.411, 0., 0., 
  0.21, "", "", "", "", "", "", "", "", "", "", "", "", "", "", "", "", "", 
  "", "", "", "", "", "", "", "", "", 50., 5.057677*^6, 49.127, 19.2, 3.057, 
  1.756, 752.788, 38.6, 272.509, 2.42, 1.5, 18.1, 1.188, 0.8, 64.1, 0.48}, 
 {"LBR", "Africa", "Liberia", "2020-12-13", 1676., 0., 0., 83., 0., 0., 
  331.377, 0., 0., 16.411, 0., 0., 0.19, "", "", "", "", "", "", "", "", "", 
  "", "", "", "", "", "", "", "", "", "", "", "", "", "", "", "", "", 50., 
  5.057677*^6, 49.127, 19.2, 3.057, 1.756, 752.788, 38.6, 272.509, 2.42, 1.5, 
  18.1, 1.188, 0.8, 64.1, 0.48}, {"LBR", "Africa", "Liberia", "2020-12-14", 
  1676., 0., 0., 83., 0., 0., 331.377, 0., 0., 16.411, 0., 0., 0.18, "", "", 
  "", "", "", "", "", "", "", "", "", "", "", "", "", "", "", "", "", "", "", 
  "", "", "", "", "", 50., 5.057677*^6, 49.127, 19.2, 3.057, 1.756, 752.788, 
  38.6, 272.509, 2.42, 1.5, 18.1, 1.188, 0.8, 64.1, 0.48}, 
 {"LBR", "Africa", "Liberia", "2020-12-15", 1676., 0., 0., 83., 0., 0., 
  331.377, 0., 0., 16.411, 0., 0., 0.17, "", "", "", "", "", "", "", "", "", 
  "", "", "", "", "", "", "", "", "", "", "", "", "", "", "", "", "", 50., 
  5.057677*^6, 49.127, 19.2, 3.057, 1.756, 752.788, 38.6, 272.509, 2.42, 1.5, 
  18.1, 1.188, 0.8, 64.1, 0.48}, {"LBR", "Africa", "Liberia", "2020-12-16", 
  1773., 97., 13.857, 83., 0., 0., 350.556, 19.179, 2.74, 16.411, 0., 0., 
  0.16, "", "", "", "", "", "", "", "", "", "", "", "", "", "", "", "", "", 
  "", "", "", "", "", "", "", "", "", 50., 5.057677*^6, 49.127, 19.2, 3.057, 
  1.756, 752.788, 38.6, 272.509, 2.42, 1.5, 18.1, 1.188, 0.8, 64.1, 0.48}, 
 {"LBR", "Africa", "Liberia", "2020-12-17", 1779., 6., 14.714, 83., 0., 0., 
  351.743, 1.186, 2.909, 16.411, 0., 0., 0.15, "", "", "", "", "", "", "", 
  "", "", "", "", "", "", "", "", "", "", "", "", "", "", "", "", "", "", "", 
  50., 5.057677*^6, 49.127, 19.2, 3.057, 1.756, 752.788, 38.6, 272.509, 2.42, 
  1.5, 18.1, 1.188, 0.8, 64.1, 0.48}, {"LBR", "Africa", "Liberia", 
  "2020-12-18", 1779., 0., 14.714, 83., 0., 0., 351.743, 0., 2.909, 16.411, 
  0., 0., 0.14, "", "", "", "", "", "", "", "", "", "", "", "", "", "", "", 
  "", "", "", "", "", "", "", "", "", "", "", 50., 5.057677*^6, 49.127, 19.2, 
  3.057, 1.756, 752.788, 38.6, 272.509, 2.42, 1.5, 18.1, 1.188, 0.8, 64.1, 
  0.48}, {"LBR", "Africa", "Liberia", "2020-12-19", 1779., 0., 14.714, 83., 
  0., 0., 351.743, 0., 2.909, 16.411, 0., 0., 0.13, "", "", "", "", "", "", 
  "", "", "", "", "", "", "", "", "", "", "", "", "", "", "", "", "", "", "", 
  "", 50., 5.057677*^6, 49.127, 19.2, 3.057, 1.756, 752.788, 38.6, 272.509, 
  2.42, 1.5, 18.1, 1.188, 0.8, 64.1, 0.48}, {"LBR", "Africa", "Liberia", 
  "2020-12-20", 1779., 0., 14.714, 83., 0., 0., 351.743, 0., 2.909, 16.411, 
  0., 0., 0.12, "", "", "", "", "", "", "", "", "", "", "", "", "", "", "", 
  "", "", "", "", "", "", "", "", "", "", "", 50., 5.057677*^6, 49.127, 19.2, 
  3.057, 1.756, 752.788, 38.6, 272.509, 2.42, 1.5, 18.1, 1.188, 0.8, 64.1, 
  0.48}, {"LBR", "Africa", "Liberia", "2020-12-21", 1779., 0., 14.714, 83., 
  0., 0., 351.743, 0., 2.909, 16.411, 0., 0., 0.11, "", "", "", "", "", "", 
  "", "", "", "", "", "", "", "", "", "", "", "", "", "", "", "", "", "", "", 
  "", 50., 5.057677*^6, 49.127, 19.2, 3.057, 1.756, 752.788, 38.6, 272.509, 
  2.42, 1.5, 18.1, 1.188, 0.8, 64.1, 0.48}, {"LBR", "Africa", "Liberia", 
  "2020-12-22", 1779., 0., 14.714, 83., 0., 0., 351.743, 0., 2.909, 16.411, 
  0., 0., 0.11, "", "", "", "", "", "", "", "", "", "", "", "", "", "", "", 
  "", "", "", "", "", "", "", "", "", "", "", 50., 5.057677*^6, 49.127, 19.2, 
  3.057, 1.756, 752.788, 38.6, 272.509, 2.42, 1.5, 18.1, 1.188, 0.8, 64.1, 
  0.48}, {"LBR", "Africa", "Liberia", "2020-12-23", 1779., 0., 0.857, 83., 
  0., 0., 351.743, 0., 0.169, 16.411, 0., 0., 0.1, "", "", "", "", "", "", 
  "", "", "", "", "", "", "", "", "", "", "", "", "", "", "", "", "", "", "", 
  "", 35.19, 5.057677*^6, 49.127, 19.2, 3.057, 1.756, 752.788, 38.6, 272.509, 
  2.42, 1.5, 18.1, 1.188, 0.8, 64.1, 0.48}, {"LBR", "Africa", "Liberia", 
  "2020-12-24", 1779., 0., 0., 83., 0., 0., 351.743, 0., 0., 16.411, 0., 0., 
  0.1, "", "", "", "", "", "", "", "", "", "", "", "", "", "", "", "", "", 
  "", "", "", "", "", "", "", "", "", 35.19, 5.057677*^6, 49.127, 19.2, 
  3.057, 1.756, 752.788, 38.6, 272.509, 2.42, 1.5, 18.1, 1.188, 0.8, 64.1, 
  0.48}, {"LBR", "Africa", "Liberia", "2020-12-25", 1779., 0., 0., 83., 0., 
  0., 351.743, 0., 0., 16.411, 0., 0., 0.09, "", "", "", "", "", "", "", "", 
  "", "", "", "", "", "", "", "", "", "", "", "", "", "", "", "", "", "", 
  35.19, 5.057677*^6, 49.127, 19.2, 3.057, 1.756, 752.788, 38.6, 272.509, 
  2.42, 1.5, 18.1, 1.188, 0.8, 64.1, 0.48}, {"LBR", "Africa", "Liberia", 
  "2020-12-26", 1779., 0., 0., 83., 0., 0., 351.743, 0., 0., 16.411, 0., 0., 
  0.09, "", "", "", "", "", "", "", "", "", "", "", "", "", "", "", "", "", 
  "", "", "", "", "", "", "", "", "", 35.19, 5.057677*^6, 49.127, 19.2, 
  3.057, 1.756, 752.788, 38.6, 272.509, 2.42, 1.5, 18.1, 1.188, 0.8, 64.1, 
  0.48}, {"LBR", "Africa", "Liberia", "2020-12-27", 1779., 0., 0., 83., 0., 
  0., 351.743, 0., 0., 16.411, 0., 0., 0.09, "", "", "", "", "", "", "", "", 
  "", "", "", "", "", "", "", "", "", "", "", "", "", "", "", "", "", "", 
  35.19, 5.057677*^6, 49.127, 19.2, 3.057, 1.756, 752.788, 38.6, 272.509, 
  2.42, 1.5, 18.1, 1.188, 0.8, 64.1, 0.48}, {"LBR", "Africa", "Liberia", 
  "2020-12-28", 1779., 0., 0., 83., 0., 0., 351.743, 0., 0., 16.411, 0., 0., 
  0.09, "", "", "", "", "", "", "", "", "", "", "", "", "", "", "", "", "", 
  "", "", "", "", "", "", "", "", "", 35.19, 5.057677*^6, 49.127, 19.2, 
  3.057, 1.756, 752.788, 38.6, 272.509, 2.42, 1.5, 18.1, 1.188, 0.8, 64.1, 
  0.48}, {"LBR", "Africa", "Liberia", "2020-12-29", 1779., 0., 0., 83., 0., 
  0., 351.743, 0., 0., 16.411, 0., 0., 0.09, "", "", "", "", "", "", "", "", 
  "", "", "", "", "", "", "", "", "", "", "", "", "", "", "", "", "", "", 
  35.19, 5.057677*^6, 49.127, 19.2, 3.057, 1.756, 752.788, 38.6, 272.509, 
  2.42, 1.5, 18.1, 1.188, 0.8, 64.1, 0.48}, {"LBR", "Africa", "Liberia", 
  "2020-12-30", 1779., 0., 0., 83., 0., 0., 351.743, 0., 0., 16.411, 0., 0., 
  0.09, "", "", "", "", "", "", "", "", "", "", "", "", "", "", "", "", "", 
  "", "", "", "", "", "", "", "", "", 35.19, 5.057677*^6, 49.127, 19.2, 
  3.057, 1.756, 752.788, 38.6, 272.509, 2.42, 1.5, 18.1, 1.188, 0.8, 64.1, 
  0.48}, {"LBR", "Africa", "Liberia", "2020-12-31", 1779., 0., 0., 83., 0., 
  0., 351.743, 0., 0., 16.411, 0., 0., 0.09, "", "", "", "", "", "", "", "", 
  "", "", "", "", "", "", "", "", "", "", "", "", "", "", "", "", "", "", 
  35.19, 5.057677*^6, 49.127, 19.2, 3.057, 1.756, 752.788, 38.6, 272.509, 
  2.42, 1.5, 18.1, 1.188, 0.8, 64.1, 0.48}, {"LBR", "Africa", "Liberia", 
  "2021-01-01", 1779., 0., 0., 83., 0., 0., 351.743, 0., 0., 16.411, 0., 0., 
  0.1, "", "", "", "", "", "", "", "", "", "", "", "", "", "", "", "", "", 
  "", "", "", "", "", "", "", "", "", 35.19, 5.057677*^6, 49.127, 19.2, 
  3.057, 1.756, 752.788, 38.6, 272.509, 2.42, 1.5, 18.1, 1.188, 0.8, 64.1, 
  0.48}, {"LBR", "Africa", "Liberia", "2021-01-02", 1779., 0., 0., 83., 0., 
  0., 351.743, 0., 0., 16.411, 0., 0., 0.11, "", "", "", "", "", "", "", "", 
  "", "", "", "", "", "", "", "", "", "", "", "", "", "", "", "", "", "", 
  35.19, 5.057677*^6, 49.127, 19.2, 3.057, 1.756, 752.788, 38.6, 272.509, 
  2.42, 1.5, 18.1, 1.188, 0.8, 64.1, 0.48}, {"LBR", "Africa", "Liberia", 
  "2021-01-03", 1779., 0., 0., 83., 0., 0., 351.743, 0., 0., 16.411, 0., 0., 
  0.11, "", "", "", "", "", "", "", "", "", "", "", "", "", "", "", "", "", 
  "", "", "", "", "", "", "", "", "", 35.19, 5.057677*^6, 49.127, 19.2, 
  3.057, 1.756, 752.788, 38.6, 272.509, 2.42, 1.5, 18.1, 1.188, 0.8, 64.1, 
  0.48}, {"LBR", "Africa", "Liberia", "2021-01-04", 1779., 0., 0., 83., 0., 
  0., 351.743, 0., 0., 16.411, 0., 0., 0.12, "", "", "", "", "", "", "", "", 
  "", "", "", "", "", "", "", "", "", "", "", "", "", "", "", "", "", "", 
  35.19, 5.057677*^6, 49.127, 19.2, 3.057, 1.756, 752.788, 38.6, 272.509, 
  2.42, 1.5, 18.1, 1.188, 0.8, 64.1, 0.48}, {"LBR", "Africa", "Liberia", 
  "2021-01-05", 1779., 0., 0., 83., 0., 0., 351.743, 0., 0., 16.411, 0., 0., 
  0.13, "", "", "", "", "", "", "", "", "", "", "", "", "", "", "", "", "", 
  "", "", "", "", "", "", "", "", "", 35.19, 5.057677*^6, 49.127, 19.2, 
  3.057, 1.756, 752.788, 38.6, 272.509, 2.42, 1.5, 18.1, 1.188, 0.8, 64.1, 
  0.48}, {"LBR", "Africa", "Liberia", "2021-01-06", 1779., 0., 0., 83., 0., 
  0., 351.743, 0., 0., 16.411, 0., 0., 0.14, "", "", "", "", "", "", "", "", 
  "", "", "", "", "", "", "", "", "", "", "", "", "", "", "", "", "", "", 
  35.19, 5.057677*^6, 49.127, 19.2, 3.057, 1.756, 752.788, 38.6, 272.509, 
  2.42, 1.5, 18.1, 1.188, 0.8, 64.1, 0.48}, {"LBR", "Africa", "Liberia", 
  "2021-01-07", 1779., 0., 0., 83., 0., 0., 351.743, 0., 0., 16.411, 0., 0., 
  0.15, "", "", "", "", "", "", "", "", "", "", "", "", "", "", "", "", "", 
  "", "", "", "", "", "", "", "", "", 35.19, 5.057677*^6, 49.127, 19.2, 
  3.057, 1.756, 752.788, 38.6, 272.509, 2.42, 1.5, 18.1, 1.188, 0.8, 64.1, 
  0.48}, {"LBR", "Africa", "Liberia", "2021-01-08", 1779., 0., 0., 83., 0., 
  0., 351.743, 0., 0., 16.411, 0., 0., 0.16, "", "", "", "", "", "", "", "", 
  "", "", "", "", "", "", "", "", "", "", "", "", "", "", "", "", "", "", 
  35.19, 5.057677*^6, 49.127, 19.2, 3.057, 1.756, 752.788, 38.6, 272.509, 
  2.42, 1.5, 18.1, 1.188, 0.8, 64.1, 0.48}, {"LBR", "Africa", "Liberia", 
  "2021-01-09", 1779., 0., 0., 83., 0., 0., 351.743, 0., 0., 16.411, 0., 0., 
  0.18, "", "", "", "", "", "", "", "", "", "", "", "", "", "", "", "", "", 
  "", "", "", "", "", "", "", "", "", 35.19, 5.057677*^6, 49.127, 19.2, 
  3.057, 1.756, 752.788, 38.6, 272.509, 2.42, 1.5, 18.1, 1.188, 0.8, 64.1, 
  0.48}, {"LBR", "Africa", "Liberia", "2021-01-10", 1779., 0., 0., 83., 0., 
  0., 351.743, 0., 0., 16.411, 0., 0., 0.2, "", "", "", "", "", "", "", "", 
  "", "", "", "", "", "", "", "", "", "", "", "", "", "", "", "", "", "", 
  35.19, 5.057677*^6, 49.127, 19.2, 3.057, 1.756, 752.788, 38.6, 272.509, 
  2.42, 1.5, 18.1, 1.188, 0.8, 64.1, 0.48}, {"LBR", "Africa", "Liberia", 
  "2021-01-11", 1779., 0., 0., 83., 0., 0., 351.743, 0., 0., 16.411, 0., 0., 
  0.22, "", "", "", "", "", "", "", "", "", "", "", "", "", "", "", "", "", 
  "", "", "", "", "", "", "", "", "", 35.19, 5.057677*^6, 49.127, 19.2, 
  3.057, 1.756, 752.788, 38.6, 272.509, 2.42, 1.5, 18.1, 1.188, 0.8, 64.1, 
  0.48}, {"LBR", "Africa", "Liberia", "2021-01-12", 1876., 97., 13.857, 84., 
  1., 0.143, 370.921, 19.179, 2.74, 16.608, 0.198, 0.028, 0.24, "", "", "", 
  "", "", "", "", "", "", "", "", "", "", "", "", "", "", "", "", "", "", "", 
  "", "", "", "", 35.19, 5.057677*^6, 49.127, 19.2, 3.057, 1.756, 752.788, 
  38.6, 272.509, 2.42, 1.5, 18.1, 1.188, 0.8, 64.1, 0.48}, 
 {"LBR", "Africa", "Liberia", "2021-01-13", 1877., 1., 14., 84., 0., 0.143, 
  371.119, 0.198, 2.768, 16.608, 0., 0.028, 0.27, "", "", "", "", "", "", "", 
  "", "", "", "", "", "", "", "", "", "", "", "", "", "", "", "", "", "", "", 
  35.19, 5.057677*^6, 49.127, 19.2, 3.057, 1.756, 752.788, 38.6, 272.509, 
  2.42, 1.5, 18.1, 1.188, 0.8, 64.1, 0.48}, {"LBR", "Africa", "Liberia", 
  "2021-01-14", 1878., 1., 14.143, 84., 0., 0.143, 371.317, 0.198, 2.796, 
  16.608, 0., 0.028, 0.29, "", "", "", "", "", "", "", "", "", "", "", "", 
  "", "", "", "", "", "", "", "", "", "", "", "", "", "", 35.19, 5.057677*^6, 
  49.127, 19.2, 3.057, 1.756, 752.788, 38.6, 272.509, 2.42, 1.5, 18.1, 1.188, 
  0.8, 64.1, 0.48}, {"LBR", "Africa", "Liberia", "2021-01-15", 1882., 4., 
  14.714, 84., 0., 0.143, 372.108, 0.791, 2.909, 16.608, 0., 0.028, 0.32, "", 
  "", "", "", "", "", "", "", "", "", "", "", "", "", "", "", "", "", "", "", 
  "", "", "", "", "", "", 35.19, 5.057677*^6, 49.127, 19.2, 3.057, 1.756, 
  752.788, 38.6, 272.509, 2.42, 1.5, 18.1, 1.188, 0.8, 64.1, 0.48}, 
 {"LBR", "Africa", "Liberia", "2021-01-16", 1887., 5., 15.429, 84., 0., 
  0.143, 373.096, 0.989, 3.051, 16.608, 0., 0.028, 0.35, "", "", "", "", "", 
  "", "", "", "", "", "", "", "", "", "", "", "", "", "", "", "", "", "", "", 
  "", "", 35.19, 5.057677*^6, 49.127, 19.2, 3.057, 1.756, 752.788, 38.6, 
  272.509, 2.42, 1.5, 18.1, 1.188, 0.8, 64.1, 0.48}, 
 {"LBR", "Africa", "Liberia", "2021-01-17", 1887., 0., 15.429, 84., 0., 
  0.143, 373.096, 0., 3.051, 16.608, 0., 0.028, 0.38, "", "", "", "", "", "", 
  "", "", "", "", "", "", "", "", "", "", "", "", "", "", "", "", "", "", "", 
  "", 35.19, 5.057677*^6, 49.127, 19.2, 3.057, 1.756, 752.788, 38.6, 272.509, 
  2.42, 1.5, 18.1, 1.188, 0.8, 64.1, 0.48}, {"LBR", "Africa", "Liberia", 
  "2021-01-18", 1896., 9., 16.714, 84., 0., 0.143, 374.876, 1.779, 3.305, 
  16.608, 0., 0.028, 0.41, "", "", "", "", "", "", "", "", "", "", "", "", 
  "", "", "", "", "", "", "", "", "", "", "", "", "", "", 35.19, 5.057677*^6, 
  49.127, 19.2, 3.057, 1.756, 752.788, 38.6, 272.509, 2.42, 1.5, 18.1, 1.188, 
  0.8, 64.1, 0.48}, {"LBR", "Africa", "Liberia", "2021-01-19", 1898., 2., 
  3.143, 84., 0., 0., 375.271, 0.395, 0.621, 16.608, 0., 0., 0.43, "", "", 
  "", "", "", "", "", "", "", "", "", "", "", "", "", "", "", "", "", "", "", 
  "", "", "", "", "", 35.19, 5.057677*^6, 49.127, 19.2, 3.057, 1.756, 
  752.788, 38.6, 272.509, 2.42, 1.5, 18.1, 1.188, 0.8, 64.1, 0.48}, 
 {"LBR", "Africa", "Liberia", "2021-01-20", 1901., 3., 3.429, 84., 0., 0., 
  375.864, 0.593, 0.678, 16.608, 0., 0., 0.46, "", "", "", "", "", "", "", 
  "", "", "", "", "", "", "", "", "", "", "", "", "", "", "", "", "", "", "", 
  35.19, 5.057677*^6, 49.127, 19.2, 3.057, 1.756, 752.788, 38.6, 272.509, 
  2.42, 1.5, 18.1, 1.188, 0.8, 64.1, 0.48}, {"LBR", "Africa", "Liberia", 
  "2021-01-21", 1901., 0., 3.286, 84., 0., 0., 375.864, 0., 0.65, 16.608, 0., 
  0., 0.48, "", "", "", "", "", "", "", "", "", "", "", "", "", "", "", "", 
  "", "", "", "", "", "", "", "", "", "", 35.19, 5.057677*^6, 49.127, 19.2, 
  3.057, 1.756, 752.788, 38.6, 272.509, 2.42, 1.5, 18.1, 1.188, 0.8, 64.1, 
  0.48}, {"LBR", "Africa", "Liberia", "2021-01-22", 1912., 11., 4.286, 84., 
  0., 0., 378.039, 2.175, 0.847, 16.608, 0., 0., 0.51, "", "", "", "", "", 
  "", "", "", "", "", "", "", "", "", "", "", "", "", "", "", "", "", "", "", 
  "", "", 35.19, 5.057677*^6, 49.127, 19.2, 3.057, 1.756, 752.788, 38.6, 
  272.509, 2.42, 1.5, 18.1, 1.188, 0.8, 64.1, 0.48}, 
 {"LBR", "Africa", "Liberia", "2021-01-23", 1914., 2., 3.857, 84., 0., 0., 
  378.435, 0.395, 0.763, 16.608, 0., 0., 0.53, "", "", "", "", "", "", "", 
  "", "", "", "", "", "", "", "", "", "", "", "", "", "", "", "", "", "", "", 
  35.19, 5.057677*^6, 49.127, 19.2, 3.057, 1.756, 752.788, 38.6, 272.509, 
  2.42, 1.5, 18.1, 1.188, 0.8, 64.1, 0.48}, {"LBR", "Africa", "Liberia", 
  "2021-01-24", 1914., 0., 3.857, 84., 0., 0., 378.435, 0., 0.763, 16.608, 
  0., 0., 0.54, "", "", "", "", "", "", "", "", "", "", "", "", "", "", "", 
  "", "", "", "", "", "", "", "", "", "", "", 35.19, 5.057677*^6, 49.127, 
  19.2, 3.057, 1.756, 752.788, 38.6, 272.509, 2.42, 1.5, 18.1, 1.188, 0.8, 
  64.1, 0.48}, {"LBR", "Africa", "Liberia", "2021-01-25", 1927., 13., 4.429, 
  84., 0., 0., 381.005, 2.57, 0.876, 16.608, 0., 0., 0.56, "", "", "", "", 
  "", "", "", "", "", "", "", "", "", "", "", "", "", "", "", "", "", "", "", 
  "", "", "", 35.19, 5.057677*^6, 49.127, 19.2, 3.057, 1.756, 752.788, 38.6, 
  272.509, 2.42, 1.5, 18.1, 1.188, 0.8, 64.1, 0.48}, 
 {"LBR", "Africa", "Liberia", "2021-01-26", 1932., 5., 4.857, 84., 0., 0., 
  381.994, 0.989, 0.96, 16.608, 0., 0., 0.56, "", "", "", "", "", "", "", "", 
  "", "", "", "", "", "", "", "", "", "", "", "", "", "", "", "", "", "", 
  40.74, 5.057677*^6, 49.127, 19.2, 3.057, 1.756, 752.788, 38.6, 272.509, 
  2.42, 1.5, 18.1, 1.188, 0.8, 64.1, 0.48}, {"LBR", "Africa", "Liberia", 
  "2021-01-27", 1936., 4., 5., 84., 0., 0., 382.784, 0.791, 0.989, 16.608, 
  0., 0., 0.55, "", "", "", "", "", "", "", "", "", "", "", "", "", "", "", 
  "", "", "", "", "", "", "", "", "", "", "", 40.74, 5.057677*^6, 49.127, 
  19.2, 3.057, 1.756, 752.788, 38.6, 272.509, 2.42, 1.5, 18.1, 1.188, 0.8, 
  64.1, 0.48}, {"LBR", "Africa", "Liberia", "2021-01-28", 1936., 0., 5., 84., 
  0., 0., 382.784, 0., 0.989, 16.608, 0., 0., 0.54, "", "", "", "", "", "", 
  "", "", "", "", "", "", "", "", "", "", "", "", "", "", "", "", "", "", "", 
  "", 40.74, 5.057677*^6, 49.127, 19.2, 3.057, 1.756, 752.788, 38.6, 272.509, 
  2.42, 1.5, 18.1, 1.188, 0.8, 64.1, 0.48}, {"LBR", "Africa", "Liberia", 
  "2021-01-29", 1939., 3., 3.857, 84., 0., 0., 383.378, 0.593, 0.763, 16.608, 
  0., 0., 0.53, "", "", "", "", "", "", "", "", "", "", "", "", "", "", "", 
  "", "", "", "", "", "", "", "", "", "", "", 40.74, 5.057677*^6, 49.127, 
  19.2, 3.057, 1.756, 752.788, 38.6, 272.509, 2.42, 1.5, 18.1, 1.188, 0.8, 
  64.1, 0.48}, {"LBR", "Africa", "Liberia", "2021-01-30", 1939., 0., 3.571, 
  84., 0., 0., 383.378, 0., 0.706, 16.608, 0., 0., 0.54, "", "", "", "", "", 
  "", "", "", "", "", "", "", "", "", "", "", "", "", "", "", "", "", "", "", 
  "", "", 40.74, 5.057677*^6, 49.127, 19.2, 3.057, 1.756, 752.788, 38.6, 
  272.509, 2.42, 1.5, 18.1, 1.188, 0.8, 64.1, 0.48}, 
 {"LBR", "Africa", "Liberia", "2021-01-31", 1939., 0., 3.571, 84., 0., 0., 
  383.378, 0., 0.706, 16.608, 0., 0., 0.54, "", "", "", "", "", "", "", "", 
  "", "", "", "", "", "", "", "", "", "", "", "", "", "", "", "", "", "", 
  40.74, 5.057677*^6, 49.127, 19.2, 3.057, 1.756, 752.788, 38.6, 272.509, 
  2.42, 1.5, 18.1, 1.188, 0.8, 64.1, 0.48}, {"LBR", "Africa", "Liberia", 
  "2021-02-01", 1944., 5., 2.429, 84., 0., 0., 384.366, 0.989, 0.48, 16.608, 
  0., 0., 0.55, "", "", "", "", "", "", "", "", "", "", "", "", "", "", "", 
  "", "", "", "", "", "", "", "", "", "", "", 40.74, 5.057677*^6, 49.127, 
  19.2, 3.057, 1.756, 752.788, 38.6, 272.509, 2.42, 1.5, 18.1, 1.188, 0.8, 
  64.1, 0.48}, {"LBR", "Africa", "Liberia", "2021-02-02", 1944., 0., 1.714, 
  84., 0., 0., 384.366, 0., 0.339, 16.608, 0., 0., 0.55, "", "", "", "", "", 
  "", "", "", "", "", "", "", "", "", "", "", "", "", "", "", "", "", "", "", 
  "", "", 40.74, 5.057677*^6, 49.127, 19.2, 3.057, 1.756, 752.788, 38.6, 
  272.509, 2.42, 1.5, 18.1, 1.188, 0.8, 64.1, 0.48}, 
 {"LBR", "Africa", "Liberia", "2021-02-03", 1945., 1., 1.286, 84., 0., 0., 
  384.564, 0.198, 0.254, 16.608, 0., 0., 0.55, "", "", "", "", "", "", "", 
  "", "", "", "", "", "", "", "", "", "", "", "", "", "", "", "", "", "", "", 
  40.74, 5.057677*^6, 49.127, 19.2, 3.057, 1.756, 752.788, 38.6, 272.509, 
  2.42, 1.5, 18.1, 1.188, 0.8, 64.1, 0.48}, {"LBR", "Africa", "Liberia", 
  "2021-02-04", 1945., 0., 1.286, 84., 0., 0., 384.564, 0., 0.254, 16.608, 
  0., 0., 0.56, "", "", "", "", "", "", "", "", "", "", "", "", "", "", "", 
  "", "", "", "", "", "", "", "", "", "", "", 40.74, 5.057677*^6, 49.127, 
  19.2, 3.057, 1.756, 752.788, 38.6, 272.509, 2.42, 1.5, 18.1, 1.188, 0.8, 
  64.1, 0.48}, {"LBR", "Africa", "Liberia", "2021-02-05", 1956., 11., 2.429, 
  84., 0., 0., 386.739, 2.175, 0.48, 16.608, 0., 0., 0.57, "", "", "", "", 
  "", "", "", "", "", "", "", "", "", "", "", "", "", "", "", "", "", "", "", 
  "", "", "", 40.74, 5.057677*^6, 49.127, 19.2, 3.057, 1.756, 752.788, 38.6, 
  272.509, 2.42, 1.5, 18.1, 1.188, 0.8, 64.1, 0.48}, 
 {"LBR", "Africa", "Liberia", "2021-02-06", 1956., 0., 2.429, 84., 0., 0., 
  386.739, 0., 0.48, 16.608, 0., 0., 0.54, "", "", "", "", "", "", "", "", 
  "", "", "", "", "", "", "", "", "", "", "", "", "", "", "", "", "", "", 
  40.74, 5.057677*^6, 49.127, 19.2, 3.057, 1.756, 752.788, 38.6, 272.509, 
  2.42, 1.5, 18.1, 1.188, 0.8, 64.1, 0.48}, {"LBR", "Africa", "Liberia", 
  "2021-02-07", 1956., 0., 2.429, 84., 0., 0., 386.739, 0., 0.48, 16.608, 0., 
  0., 0.51, "", "", "", "", "", "", "", "", "", "", "", "", "", "", "", "", 
  "", "", "", "", "", "", "", "", "", "", 40.74, 5.057677*^6, 49.127, 19.2, 
  3.057, 1.756, 752.788, 38.6, 272.509, 2.42, 1.5, 18.1, 1.188, 0.8, 64.1, 
  0.48}, {"LBR", "Africa", "Liberia", "2021-02-08", 1956., 0., 1.714, 84., 
  0., 0., 386.739, 0., 0.339, 16.608, 0., 0., 0.48, "", "", "", "", "", "", 
  "", "", "", "", "", "", "", "", "", "", "", "", "", "", "", "", "", "", "", 
  "", 40.74, 5.057677*^6, 49.127, 19.2, 3.057, 1.756, 752.788, 38.6, 272.509, 
  2.42, 1.5, 18.1, 1.188, 0.8, 64.1, 0.48}, {"LBR", "Africa", "Liberia", 
  "2021-02-09", 1956., 0., 1.714, 84., 0., 0., 386.739, 0., 0.339, 16.608, 
  0., 0., 0.47, "", "", "", "", "", "", "", "", "", "", "", "", "", "", "", 
  "", "", "", "", "", "", "", "", "", "", "", 40.74, 5.057677*^6, 49.127, 
  19.2, 3.057, 1.756, 752.788, 38.6, 272.509, 2.42, 1.5, 18.1, 1.188, 0.8, 
  64.1, 0.48}, {"LBR", "Africa", "Liberia", "2021-02-10", 1956., 0., 1.571, 
  84., 0., 0., 386.739, 0., 0.311, 16.608, 0., 0., 0.46, "", "", "", "", "", 
  "", "", "", "", "", "", "", "", "", "", "", "", "", "", "", "", "", "", "", 
  "", "", 40.74, 5.057677*^6, 49.127, 19.2, 3.057, 1.756, 752.788, 38.6, 
  272.509, 2.42, 1.5, 18.1, 1.188, 0.8, 64.1, 0.48}, 
 {"LBR", "Africa", "Liberia", "2021-02-11", 1956., 0., 1.571, 84., 0., 0., 
  386.739, 0., 0.311, 16.608, 0., 0., 0.45, "", "", "", "", "", "", "", "", 
  "", "", "", "", "", "", "", "", "", "", "", "", "", "", "", "", "", "", 
  40.74, 5.057677*^6, 49.127, 19.2, 3.057, 1.756, 752.788, 38.6, 272.509, 
  2.42, 1.5, 18.1, 1.188, 0.8, 64.1, 0.48}, {"LBR", "Africa", "Liberia", 
  "2021-02-12", 1956., 0., 0., 84., 0., 0., 386.739, 0., 0., 16.608, 0., 0., 
  0.45, "", "", "", "", "", "", "", "", "", "", "", "", "", "", "", "", "", 
  "", "", "", "", "", "", "", "", "", 40.74, 5.057677*^6, 49.127, 19.2, 
  3.057, 1.756, 752.788, 38.6, 272.509, 2.42, 1.5, 18.1, 1.188, 0.8, 64.1, 
  0.48}, {"LBR", "Africa", "Liberia", "2021-02-13", 1956., 0., 0., 84., 0., 
  0., 386.739, 0., 0., 16.608, 0., 0., 0.46, "", "", "", "", "", "", "", "", 
  "", "", "", "", "", "", "", "", "", "", "", "", "", "", "", "", "", "", 
  40.74, 5.057677*^6, 49.127, 19.2, 3.057, 1.756, 752.788, 38.6, 272.509, 
  2.42, 1.5, 18.1, 1.188, 0.8, 64.1, 0.48}, {"LBR", "Africa", "Liberia", 
  "2021-02-14", 1956., 0., 0., 84., 0., 0., 386.739, 0., 0., 16.608, 0., 0., 
  0.47, "", "", "", "", "", "", "", "", "", "", "", "", "", "", "", "", "", 
  "", "", "", "", "", "", "", "", "", 40.74, 5.057677*^6, 49.127, 19.2, 
  3.057, 1.756, 752.788, 38.6, 272.509, 2.42, 1.5, 18.1, 1.188, 0.8, 64.1, 
  0.48}, {"LBR", "Africa", "Liberia", "2021-02-15", 1985., 29., 4.143, 85., 
  1., 0.143, 392.473, 5.734, 0.819, 16.806, 0.198, 0.028, 0.49, "", "", "", 
  "", "", "", "", "", "", "", "", "", "", "", "", "", "", "", "", "", "", "", 
  "", "", "", "", 40.74, 5.057677*^6, 49.127, 19.2, 3.057, 1.756, 752.788, 
  38.6, 272.509, 2.42, 1.5, 18.1, 1.188, 0.8, 64.1, 0.48}, 
 {"LBR", "Africa", "Liberia", "2021-02-16", 1985., 0., 4.143, 85., 0., 0.143, 
  392.473, 0., 0.819, 16.806, 0., 0.028, 0.5, "", "", "", "", "", "", "", "", 
  "", "", "", "", "", "", "", "", "", "", "", "", "", "", "", "", "", "", 
  40.74, 5.057677*^6, 49.127, 19.2, 3.057, 1.756, 752.788, 38.6, 272.509, 
  2.42, 1.5, 18.1, 1.188, 0.8, 64.1, 0.48}, {"LBR", "Africa", "Liberia", 
  "2021-02-17", 1985., 0., 4.143, 85., 0., 0.143, 392.473, 0., 0.819, 16.806, 
  0., 0.028, 0.52, "", "", "", "", "", "", "", "", "", "", "", "", "", "", 
  "", "", "", "", "", "", "", "", "", "", "", "", 40.74, 5.057677*^6, 49.127, 
  19.2, 3.057, 1.756, 752.788, 38.6, 272.509, 2.42, 1.5, 18.1, 1.188, 0.8, 
  64.1, 0.48}, {"LBR", "Africa", "Liberia", "2021-02-18", 1985., 0., 4.143, 
  85., 0., 0.143, 392.473, 0., 0.819, 16.806, 0., 0.028, 0.54, "", "", "", 
  "", "", "", "", "", "", "", "", "", "", "", "", "", "", "", "", "", "", "", 
  "", "", "", "", 40.74, 5.057677*^6, 49.127, 19.2, 3.057, 1.756, 752.788, 
  38.6, 272.509, 2.42, 1.5, 18.1, 1.188, 0.8, 64.1, 0.48}, 
 {"LBR", "Africa", "Liberia", "2021-02-19", 1988., 3., 4.571, 85., 0., 0.143, 
  393.066, 0.593, 0.904, 16.806, 0., 0.028, 0.57, "", "", "", "", "", "", "", 
  "", "", "", "", "", "", "", "", "", "", "", "", "", "", "", "", "", "", "", 
  40.74, 5.057677*^6, 49.127, 19.2, 3.057, 1.756, 752.788, 38.6, 272.509, 
  2.42, 1.5, 18.1, 1.188, 0.8, 64.1, 0.48}, {"LBR", "Africa", "Liberia", 
  "2021-02-20", 1988., 0., 4.571, 85., 0., 0.143, 393.066, 0., 0.904, 16.806, 
  0., 0.028, 0.61, "", "", "", "", "", "", "", "", "", "", "", "", "", "", 
  "", "", "", "", "", "", "", "", "", "", "", "", 40.74, 5.057677*^6, 49.127, 
  19.2, 3.057, 1.756, 752.788, 38.6, 272.509, 2.42, 1.5, 18.1, 1.188, 0.8, 
  64.1, 0.48}, {"LBR", "Africa", "Liberia", "2021-02-21", 1988., 0., 4.571, 
  85., 0., 0.143, 393.066, 0., 0.904, 16.806, 0., 0.028, 0.64, "", "", "", 
  "", "", "", "", "", "", "", "", "", "", "", "", "", "", "", "", "", "", "", 
  "", "", "", "", 40.74, 5.057677*^6, 49.127, 19.2, 3.057, 1.756, 752.788, 
  38.6, 272.509, 2.42, 1.5, 18.1, 1.188, 0.8, 64.1, 0.48}, 
 {"LBR", "Africa", "Liberia", "2021-02-22", 1996., 8., 1.571, 85., 0., 0., 
  394.648, 1.582, 0.311, 16.806, 0., 0., 0.68, "", "", "", "", "", "", "", 
  "", "", "", "", "", "", "", "", "", "", "", "", "", "", "", "", "", "", "", 
  40.74, 5.057677*^6, 49.127, 19.2, 3.057, 1.756, 752.788, 38.6, 272.509, 
  2.42, 1.5, 18.1, 1.188, 0.8, 64.1, 0.48}, {"LBR", "Africa", "Liberia", 
  "2021-02-23", 1998., 2., 1.857, 85., 0., 0., 395.043, 0.395, 0.367, 16.806, 
  0., 0., 0.69, "", "", "", "", "", "", "", "", "", "", "", "", "", "", "", 
  "", "", "", "", "", "", "", "", "", "", "", 40.74, 5.057677*^6, 49.127, 
  19.2, 3.057, 1.756, 752.788, 38.6, 272.509, 2.42, 1.5, 18.1, 1.188, 0.8, 
  64.1, 0.48}, {"LBR", "Africa", "Liberia", "2021-02-24", 2002., 4., 2.429, 
  85., 0., 0., 395.834, 0.791, 0.48, 16.806, 0., 0., 0.7, "", "", "", "", "", 
  "", "", "", "", "", "", "", "", "", "", "", "", "", "", "", "", "", "", "", 
  "", "", 40.74, 5.057677*^6, 49.127, 19.2, 3.057, 1.756, 752.788, 38.6, 
  272.509, 2.42, 1.5, 18.1, 1.188, 0.8, 64.1, 0.48}, 
 {"LBR", "Africa", "Liberia", "2021-02-25", 2009., 7., 3.429, 85., 0., 0., 
  397.218, 1.384, 0.678, 16.806, 0., 0., 0.7, "", "", "", "", "", "", "", "", 
  "", "", "", "", "", "", "", "", "", "", "", "", "", "", "", "", "", "", 
  44.44, 5.057677*^6, 49.127, 19.2, 3.057, 1.756, 752.788, 38.6, 272.509, 
  2.42, 1.5, 18.1, 1.188, 0.8, 64.1, 0.48}, {"LBR", "Africa", "Liberia", 
  "2021-02-26", 2010., 1., 3.143, 85., 0., 0., 397.416, 0.198, 0.621, 16.806, 
  0., 0., 0.67, "", "", "", "", "", "", "", "", "", "", "", "", "", "", "", 
  "", "", "", "", "", "", "", "", "", "", "", 44.44, 5.057677*^6, 49.127, 
  19.2, 3.057, 1.756, 752.788, 38.6, 272.509, 2.42, 1.5, 18.1, 1.188, 0.8, 
  64.1, 0.48}, {"LBR", "Africa", "Liberia", "2021-02-27", 2010., 0., 3.143, 
  85., 0., 0., 397.416, 0., 0.621, 16.806, 0., 0., 0.66, "", "", "", "", "", 
  "", "", "", "", "", "", "", "", "", "", "", "", "", "", "", "", "", "", "", 
  "", "", 44.44, 5.057677*^6, 49.127, 19.2, 3.057, 1.756, 752.788, 38.6, 
  272.509, 2.42, 1.5, 18.1, 1.188, 0.8, 64.1, 0.48}, 
 {"LBR", "Africa", "Liberia", "2021-02-28", 2014., 4., 3.714, 85., 0., 0., 
  398.207, 0.791, 0.734, 16.806, 0., 0., 0.66, "", "", "", "", "", "", "", 
  "", "", "", "", "", "", "", "", "", "", "", "", "", "", "", "", "", "", "", 
  44.44, 5.057677*^6, 49.127, 19.2, 3.057, 1.756, 752.788, 38.6, 272.509, 
  2.42, 1.5, 18.1, 1.188, 0.8, 64.1, 0.48}, {"LBR", "Africa", "Liberia", 
  "2021-03-01", 2014., 0., 2.571, 85., 0., 0., 398.207, 0., 0.508, 16.806, 
  0., 0., 0.63, "", "", "", "", "", "", "", "", "", "", "", "", "", "", "", 
  "", "", "", "", "", "", "", "", "", "", "", 44.44, 5.057677*^6, 49.127, 
  19.2, 3.057, 1.756, 752.788, 38.6, 272.509, 2.42, 1.5, 18.1, 1.188, 0.8, 
  64.1, 0.48}, {"LBR", "Africa", "Liberia", "2021-03-02", 2014., 0., 2.286, 
  85., 0., 0., 398.207, 0., 0.452, 16.806, 0., 0., 0.63, "", "", "", "", "", 
  "", "", "", "", "", "", "", "", "", "", "", "", "", "", "", "", "", "", "", 
  "", "", 40.74, 5.057677*^6, 49.127, 19.2, 3.057, 1.756, 752.788, 38.6, 
  272.509, 2.42, 1.5, 18.1, 1.188, 0.8, 64.1, 0.48}, 
 {"LBR", "Africa", "Liberia", "2021-03-03", 2017., 3., 2.143, 85., 0., 0., 
  398.8, 0.593, 0.424, 16.806, 0., 0., 0.62, "", "", "", "", "", "", "", "", 
  "", "", "", "", "", "", "", "", "", "", "", "", "", "", "", "", "", "", 
  40.74, 5.057677*^6, 49.127, 19.2, 3.057, 1.756, 752.788, 38.6, 272.509, 
  2.42, 1.5, 18.1, 1.188, 0.8, 64.1, 0.48}, {"LBR", "Africa", "Liberia", 
  "2021-03-04", 2017., 0., 1.143, 85., 0., 0., 398.8, 0., 0.226, 16.806, 0., 
  0., 0.61, "", "", "", "", "", "", "", "", "", "", "", "", "", "", "", "", 
  "", "", "", "", "", "", "", "", "", "", 40.74, 5.057677*^6, 49.127, 19.2, 
  3.057, 1.756, 752.788, 38.6, 272.509, 2.42, 1.5, 18.1, 1.188, 0.8, 64.1, 
  0.48}, {"LBR", "Africa", "Liberia", "2021-03-05", 2023., 6., 1.857, 85., 
  0., 0., 399.986, 1.186, 0.367, 16.806, 0., 0., 0.61, "", "", "", "", "", 
  "", "", "", "", "", "", "", "", "", "", "", "", "", "", "", "", "", "", "", 
  "", "", 40.74, 5.057677*^6, 49.127, 19.2, 3.057, 1.756, 752.788, 38.6, 
  272.509, 2.42, 1.5, 18.1, 1.188, 0.8, 64.1, 0.48}, 
 {"LBR", "Africa", "Liberia", "2021-03-06", 2024., 1., 2., 85., 0., 0., 
  400.184, 0.198, 0.395, 16.806, 0., 0., 0.58, "", "", "", "", "", "", "", 
  "", "", "", "", "", "", "", "", "", "", "", "", "", "", "", "", "", "", "", 
  40.74, 5.057677*^6, 49.127, 19.2, 3.057, 1.756, 752.788, 38.6, 272.509, 
  2.42, 1.5, 18.1, 1.188, 0.8, 64.1, 0.48}, {"LBR", "Africa", "Liberia", 
  "2021-03-07", 2024., 0., 1.429, 85., 0., 0., 400.184, 0., 0.282, 16.806, 
  0., 0., 0.56, "", "", "", "", "", "", "", "", "", "", "", "", "", "", "", 
  "", "", "", "", "", "", "", "", "", "", "", 40.74, 5.057677*^6, 49.127, 
  19.2, 3.057, 1.756, 752.788, 38.6, 272.509, 2.42, 1.5, 18.1, 1.188, 0.8, 
  64.1, 0.48}, {"LBR", "Africa", "Liberia", "2021-03-08", 2024., 0., 1.429, 
  85., 0., 0., 400.184, 0., 0.282, 16.806, 0., 0., 0.53, "", "", "", "", "", 
  "", "", "", "", "", "", "", "", "", "", "", "", "", "", "", "", "", "", "", 
  "", "", 40.74, 5.057677*^6, 49.127, 19.2, 3.057, 1.756, 752.788, 38.6, 
  272.509, 2.42, 1.5, 18.1, 1.188, 0.8, 64.1, 0.48}, 
 {"LBR", "Africa", "Liberia", "2021-03-09", 2026., 2., 1.714, 85., 0., 0., 
  400.579, 0.395, 0.339, 16.806, 0., 0., 0.51, "", "", "", "", "", "", "", 
  "", "", "", "", "", "", "", "", "", "", "", "", "", "", "", "", "", "", "", 
  40.74, 5.057677*^6, 49.127, 19.2, 3.057, 1.756, 752.788, 38.6, 272.509, 
  2.42, 1.5, 18.1, 1.188, 0.8, 64.1, 0.48}, {"LBR", "Africa", "Liberia", 
  "2021-03-10", 2026., 0., 1.286, 85., 0., 0., 400.579, 0., 0.254, 16.806, 
  0., 0., 0.49, "", "", "", "", "", "", "", "", "", "", "", "", "", "", "", 
  "", "", "", "", "", "", "", "", "", "", "", 40.74, 5.057677*^6, 49.127, 
  19.2, 3.057, 1.756, 752.788, 38.6, 272.509, 2.42, 1.5, 18.1, 1.188, 0.8, 
  64.1, 0.48}, {"LBR", "Africa", "Liberia", "2021-03-11", 2026., 0., 1.286, 
  85., 0., 0., 400.579, 0., 0.254, 16.806, 0., 0., 0.47, "", "", "", "", "", 
  "", "", "", "", "", "", "", "", "", "", "", "", "", "", "", "", "", "", "", 
  "", "", 40.74, 5.057677*^6, 49.127, 19.2, 3.057, 1.756, 752.788, 38.6, 
  272.509, 2.42, 1.5, 18.1, 1.188, 0.8, 64.1, 0.48}, 
 {"LBR", "Africa", "Liberia", "2021-03-12", 2030., 4., 1., 85., 0., 0., 
  401.37, 0.791, 0.198, 16.806, 0., 0., 0.46, "", "", "", "", "", "", "", "", 
  "", "", "", "", "", "", "", "", "", "", "", "", "", "", "", "", "", "", 
  40.74, 5.057677*^6, 49.127, 19.2, 3.057, 1.756, 752.788, 38.6, 272.509, 
  2.42, 1.5, 18.1, 1.188, 0.8, 64.1, 0.48}, {"LBR", "Africa", "Liberia", 
  "2021-03-13", 2030., 0., 0.857, 85., 0., 0., 401.37, 0., 0.169, 16.806, 0., 
  0., 0.42, "", "", "", "", "", "", "", "", "", "", "", "", "", "", "", "", 
  "", "", "", "", "", "", "", "", "", "", 40.74, 5.057677*^6, 49.127, 19.2, 
  3.057, 1.756, 752.788, 38.6, 272.509, 2.42, 1.5, 18.1, 1.188, 0.8, 64.1, 
  0.48}, {"LBR", "Africa", "Liberia", "2021-03-14", 2030., 0., 0.857, 85., 
  0., 0., 401.37, 0., 0.169, 16.806, 0., 0., 0.38, "", "", "", "", "", "", 
  "", "", "", "", "", "", "", "", "", "", "", "", "", "", "", "", "", "", "", 
  "", 40.74, 5.057677*^6, 49.127, 19.2, 3.057, 1.756, 752.788, 38.6, 272.509, 
  2.42, 1.5, 18.1, 1.188, 0.8, 64.1, 0.48}, {"LBR", "Africa", "Liberia", 
  "2021-03-15", 2030., 0., 0.857, 85., 0., 0., 401.37, 0., 0.169, 16.806, 0., 
  0., 0.34, "", "", "", "", "", "", "", "", "", "", "", "", "", "", "", "", 
  "", "", "", "", "", "", "", "", "", "", 40.74, 5.057677*^6, 49.127, 19.2, 
  3.057, 1.756, 752.788, 38.6, 272.509, 2.42, 1.5, 18.1, 1.188, 0.8, 64.1, 
  0.48}, {"LBR", "Africa", "Liberia", "2021-03-16", 2030., 0., 0.571, 85., 
  0., 0., 401.37, 0., 0.113, 16.806, 0., 0., 0.31, "", "", "", "", "", "", 
  "", "", "", "", "", "", "", "", "", "", "", "", "", "", "", "", "", "", "", 
  "", 40.74, 5.057677*^6, 49.127, 19.2, 3.057, 1.756, 752.788, 38.6, 272.509, 
  2.42, 1.5, 18.1, 1.188, 0.8, 64.1, 0.48}, {"LBR", "Africa", "Liberia", 
  "2021-03-17", 2042., 12., 2.286, 85., 0., 0., 403.743, 2.373, 0.452, 
  16.806, 0., 0., 0.28, "", "", "", "", "", "", "", "", "", "", "", "", "", 
  "", "", "", "", "", "", "", "", "", "", "", "", "", 40.74, 5.057677*^6, 
  49.127, 19.2, 3.057, 1.756, 752.788, 38.6, 272.509, 2.42, 1.5, 18.1, 1.188, 
  0.8, 64.1, 0.48}, {"LBR", "Africa", "Liberia", "2021-03-18", 2042., 0., 
  2.286, 85., 0., 0., 403.743, 0., 0.452, 16.806, 0., 0., 0.25, "", "", "", 
  "", "", "", "", "", "", "", "", "", "", "", "", "", "", "", "", "", "", "", 
  "", "", "", "", 40.74, 5.057677*^6, 49.127, 19.2, 3.057, 1.756, 752.788, 
  38.6, 272.509, 2.42, 1.5, 18.1, 1.188, 0.8, 64.1, 0.48}, 
 {"LBR", "Africa", "Liberia", "2021-03-19", 2042., 0., 1.714, 85., 0., 0., 
  403.743, 0., 0.339, 16.806, 0., 0., 0.22, "", "", "", "", "", "", "", "", 
  "", "", "", "", "", "", "", "", "", "", "", "", "", "", "", "", "", "", 
  40.74, 5.057677*^6, 49.127, 19.2, 3.057, 1.756, 752.788, 38.6, 272.509, 
  2.42, 1.5, 18.1, 1.188, 0.8, 64.1, 0.48}, {"LBR", "Africa", "Liberia", 
  "2021-03-20", 2042., 0., 1.714, 85., 0., 0., 403.743, 0., 0.339, 16.806, 
  0., 0., 0.2, "", "", "", "", "", "", "", "", "", "", "", "", "", "", "", 
  "", "", "", "", "", "", "", "", "", "", "", 40.74, 5.057677*^6, 49.127, 
  19.2, 3.057, 1.756, 752.788, 38.6, 272.509, 2.42, 1.5, 18.1, 1.188, 0.8, 
  64.1, 0.48}, {"LBR", "Africa", "Liberia", "2021-03-21", 2042., 0., 1.714, 
  85., 0., 0., 403.743, 0., 0.339, 16.806, 0., 0., 0.18, "", "", "", "", "", 
  "", "", "", "", "", "", "", "", "", "", "", "", "", "", "", "", "", "", "", 
  "", "", 40.74, 5.057677*^6, 49.127, 19.2, 3.057, 1.756, 752.788, 38.6, 
  272.509, 2.42, 1.5, 18.1, 1.188, 0.8, 64.1, 0.48}, 
 {"LBR", "Africa", "Liberia", "2021-03-22", 2042., 0., 1.714, 85., 0., 0., 
  403.743, 0., 0.339, 16.806, 0., 0., 0.16, "", "", "", "", "", "", "", "", 
  "", "", "", "", "", "", "", "", "", "", "", "", "", "", "", "", "", "", 
  40.74, 5.057677*^6, 49.127, 19.2, 3.057, 1.756, 752.788, 38.6, 272.509, 
  2.42, 1.5, 18.1, 1.188, 0.8, 64.1, 0.48}, {"LBR", "Africa", "Liberia", 
  "2021-03-23", 2042., 0., 1.714, 85., 0., 0., 403.743, 0., 0.339, 16.806, 
  0., 0., 0.15, "", "", "", "", "", "", "", "", "", "", "", "", "", "", "", 
  "", "", "", "", "", "", "", "", "", "", "", 40.74, 5.057677*^6, 49.127, 
  19.2, 3.057, 1.756, 752.788, 38.6, 272.509, 2.42, 1.5, 18.1, 1.188, 0.8, 
  64.1, 0.48}, {"LBR", "Africa", "Liberia", "2021-03-24", 2042., 0., 0., 85., 
  0., 0., 403.743, 0., 0., 16.806, 0., 0., 0.13, "", "", "", "", "", "", "", 
  "", "", "", "", "", "", "", "", "", "", "", "", "", "", "", "", "", "", "", 
  40.74, 5.057677*^6, 49.127, 19.2, 3.057, 1.756, 752.788, 38.6, 272.509, 
  2.42, 1.5, 18.1, 1.188, 0.8, 64.1, 0.48}, {"LBR", "Africa", "Liberia", 
  "2021-03-25", 2042., 0., 0., 85., 0., 0., 403.743, 0., 0., 16.806, 0., 0., 
  0.12, "", "", "", "", "", "", "", "", "", "", "", "", "", "", "", "", "", 
  "", "", "", "", "", "", "", "", "", 40.74, 5.057677*^6, 49.127, 19.2, 
  3.057, 1.756, 752.788, 38.6, 272.509, 2.42, 1.5, 18.1, 1.188, 0.8, 64.1, 
  0.48}, {"LBR", "Africa", "Liberia", "2021-03-26", 2042., 0., 0., 85., 0., 
  0., 403.743, 0., 0., 16.806, 0., 0., 0.11, "", "", "", "", "", "", "", "", 
  "", "", "", "", "", "", "", "", "", "", "", "", "", "", "", "", "", "", 
  40.74, 5.057677*^6, 49.127, 19.2, 3.057, 1.756, 752.788, 38.6, 272.509, 
  2.42, 1.5, 18.1, 1.188, 0.8, 64.1, 0.48}, {"LBR", "Africa", "Liberia", 
  "2021-03-27", 2042., 0., 0., 85., 0., 0., 403.743, 0., 0., 16.806, 0., 0., 
  0.1, "", "", "", "", "", "", "", "", "", "", "", "", "", "", "", "", "", 
  "", "", "", "", "", "", "", "", "", 40.74, 5.057677*^6, 49.127, 19.2, 
  3.057, 1.756, 752.788, 38.6, 272.509, 2.42, 1.5, 18.1, 1.188, 0.8, 64.1, 
  0.48}, {"LBR", "Africa", "Liberia", "2021-03-28", 2042., 0., 0., 85., 0., 
  0., 403.743, 0., 0., 16.806, 0., 0., 0.1, "", "", "", "", "", "", "", "", 
  "", "", "", "", "", "", "", "", "", "", "", "", "", "", "", "", "", "", 
  40.74, 5.057677*^6, 49.127, 19.2, 3.057, 1.756, 752.788, 38.6, 272.509, 
  2.42, 1.5, 18.1, 1.188, 0.8, 64.1, 0.48}, {"LBR", "Africa", "Liberia", 
  "2021-03-29", 2042., 0., 0., 85., 0., 0., 403.743, 0., 0., 16.806, 0., 0., 
  0.09, "", "", "", "", "", "", "", "", "", "", "", "", "", "", "", "", "", 
  "", "", "", "", "", "", "", "", "", 40.74, 5.057677*^6, 49.127, 19.2, 
  3.057, 1.756, 752.788, 38.6, 272.509, 2.42, 1.5, 18.1, 1.188, 0.8, 64.1, 
  0.48}, {"LBR", "Africa", "Liberia", "2021-03-30", 2042., 0., 0., 85., 0., 
  0., 403.743, 0., 0., 16.806, 0., 0., 0.08, "", "", "", "", "", "", "", "", 
  "", "", "", "", "", "", "", "", "", "", "", "", "", "", "", "", "", "", 
  40.74, 5.057677*^6, 49.127, 19.2, 3.057, 1.756, 752.788, 38.6, 272.509, 
  2.42, 1.5, 18.1, 1.188, 0.8, 64.1, 0.48}, {"LBR", "Africa", "Liberia", 
  "2021-03-31", 2042., 0., 0., 85., 0., 0., 403.743, 0., 0., 16.806, 0., 0., 
  0.07, "", "", "", "", "", "", "", "", "", "", "", "", "", "", "", "", "", 
  "", "", "", "", "", "", "", "", "", 40.74, 5.057677*^6, 49.127, 19.2, 
  3.057, 1.756, 752.788, 38.6, 272.509, 2.42, 1.5, 18.1, 1.188, 0.8, 64.1, 
  0.48}, {"LBR", "Africa", "Liberia", "2021-04-01", 2042., 0., 0., 85., 0., 
  0., 403.743, 0., 0., 16.806, 0., 0., 0.07, "", "", "", "", "", "", "", "", 
  "", "", "", "", "", "", "", "", "", "", "", "", "", "", "", "", "", "", 
  40.74, 5.057677*^6, 49.127, 19.2, 3.057, 1.756, 752.788, 38.6, 272.509, 
  2.42, 1.5, 18.1, 1.188, 0.8, 64.1, 0.48}, {"LBR", "Africa", "Liberia", 
  "2021-04-02", 2042., 0., 0., 85., 0., 0., 403.743, 0., 0., 16.806, 0., 0., 
  0.07, "", "", "", "", "", "", "", "", "", "", "", "", "", "", "", "", "", 
  "", "", "", "", "", "", "", "", "", 40.74, 5.057677*^6, 49.127, 19.2, 
  3.057, 1.756, 752.788, 38.6, 272.509, 2.42, 1.5, 18.1, 1.188, 0.8, 64.1, 
  0.48}, {"LBR", "Africa", "Liberia", "2021-04-03", 2042., 0., 0., 85., 0., 
  0., 403.743, 0., 0., 16.806, 0., 0., 0.07, "", "", "", "", "", "", "", "", 
  "", "", "", "", "", "", "", "", "", "", "", "", "", "", "", "", "", "", 
  40.74, 5.057677*^6, 49.127, 19.2, 3.057, 1.756, 752.788, 38.6, 272.509, 
  2.42, 1.5, 18.1, 1.188, 0.8, 64.1, 0.48}, {"LBR", "Africa", "Liberia", 
  "2021-04-04", 2042., 0., 0., 85., 0., 0., 403.743, 0., 0., 16.806, 0., 0., 
  0.07, "", "", "", "", "", "", "", "", "", "", "", "", "", "", "", "", "", 
  "", "", "", "", "", "", "", "", "", 40.74, 5.057677*^6, 49.127, 19.2, 
  3.057, 1.756, 752.788, 38.6, 272.509, 2.42, 1.5, 18.1, 1.188, 0.8, 64.1, 
  0.48}, {"LBR", "Africa", "Liberia", "2021-04-05", 2042., 0., 0., 85., 0., 
  0., 403.743, 0., 0., 16.806, 0., 0., 0.06, "", "", "", "", "", "", "", "", 
  "", "", "", "", "", "", "", "", "", "", "", "", "", "", "", "", "", "", 
  40.74, 5.057677*^6, 49.127, 19.2, 3.057, 1.756, 752.788, 38.6, 272.509, 
  2.42, 1.5, 18.1, 1.188, 0.8, 64.1, 0.48}, {"LBR", "Africa", "Liberia", 
  "2021-04-06", 2042., 0., 0., 85., 0., 0., 403.743, 0., 0., 16.806, 0., 0., 
  0.06, "", "", "", "", "", "", "", "", "", "", "", "", "", "", "", "", "", 
  "", "", "", "", "", "", "", "", "", 40.74, 5.057677*^6, 49.127, 19.2, 
  3.057, 1.756, 752.788, 38.6, 272.509, 2.42, 1.5, 18.1, 1.188, 0.8, 64.1, 
  0.48}, {"LBR", "Africa", "Liberia", "2021-04-07", 2042., 0., 0., 85., 0., 
  0., 403.743, 0., 0., 16.806, 0., 0., 0.06, "", "", "", "", "", "", "", "", 
  "", "", "", "", "", "", "", "", "", "", "", "", "", "", "", "", "", "", 
  40.74, 5.057677*^6, 49.127, 19.2, 3.057, 1.756, 752.788, 38.6, 272.509, 
  2.42, 1.5, 18.1, 1.188, 0.8, 64.1, 0.48}, {"LBR", "Africa", "Liberia", 
  "2021-04-08", 2042., 0., 0., 85., 0., 0., 403.743, 0., 0., 16.806, 0., 0., 
  0.06, "", "", "", "", "", "", "", "", "", "", "", "", "", "", "", "", "", 
  "", "", "", "", "", "", "", "", "", 40.74, 5.057677*^6, 49.127, 19.2, 
  3.057, 1.756, 752.788, 38.6, 272.509, 2.42, 1.5, 18.1, 1.188, 0.8, 64.1, 
  0.48}, {"LBR", "Africa", "Liberia", "2021-04-09", 2042., 0., 0., 85., 0., 
  0., 403.743, 0., 0., 16.806, 0., 0., 0.06, "", "", "", "", "", "", "", "", 
  "", "", "", "", "", "", "", "", "", "", "", "", "", "", "", "", "", "", 
  40.74, 5.057677*^6, 49.127, 19.2, 3.057, 1.756, 752.788, 38.6, 272.509, 
  2.42, 1.5, 18.1, 1.188, 0.8, 64.1, 0.48}, {"LBR", "Africa", "Liberia", 
  "2021-04-10", 2042., 0., 0., 85., 0., 0., 403.743, 0., 0., 16.806, 0., 0., 
  0.07, "", "", "", "", "", "", "", "", "", "", "", "", "", "", "", "", "", 
  "", "", "", "", "", "", "", "", "", 40.74, 5.057677*^6, 49.127, 19.2, 
  3.057, 1.756, 752.788, 38.6, 272.509, 2.42, 1.5, 18.1, 1.188, 0.8, 64.1, 
  0.48}, {"LBR", "Africa", "Liberia", "2021-04-11", 2042., 0., 0., 85., 0., 
  0., 403.743, 0., 0., 16.806, 0., 0., 0.07, "", "", "", "", "", "", "", "", 
  "", "", "", "", "", "", "", "", "", "", "", "", "", "", "", "", "", "", 
  40.74, 5.057677*^6, 49.127, 19.2, 3.057, 1.756, 752.788, 38.6, 272.509, 
  2.42, 1.5, 18.1, 1.188, 0.8, 64.1, 0.48}, {"LBR", "Africa", "Liberia", 
  "2021-04-12", 2042., 0., 0., 85., 0., 0., 403.743, 0., 0., 16.806, 0., 0., 
  0.07, "", "", "", "", "", "", "", "", "", "", "", "", "", "", "", "", "", 
  "", "", "", "", "", "", "", "", "", 40.74, 5.057677*^6, 49.127, 19.2, 
  3.057, 1.756, 752.788, 38.6, 272.509, 2.42, 1.5, 18.1, 1.188, 0.8, 64.1, 
  0.48}, {"LBR", "Africa", "Liberia", "2021-04-13", 2042., 0., 0., 85., 0., 
  0., 403.743, 0., 0., 16.806, 0., 0., 0.08, "", "", "", "", "", "", "", "", 
  "", "", "", "", "", "", "", "", "", "", "", "", "", "", "", "", "", "", 
  43.52, 5.057677*^6, 49.127, 19.2, 3.057, 1.756, 752.788, 38.6, 272.509, 
  2.42, 1.5, 18.1, 1.188, 0.8, 64.1, 0.48}, {"LBR", "Africa", "Liberia", 
  "2021-04-14", 2042., 0., 0., 85., 0., 0., 403.743, 0., 0., 16.806, 0., 0., 
  0.08, "", "", "", "", "", "", "", "", "", "", "", "", "", "", "", "", "", 
  "", "", "", "", "", "", "", "", "", 43.52, 5.057677*^6, 49.127, 19.2, 
  3.057, 1.756, 752.788, 38.6, 272.509, 2.42, 1.5, 18.1, 1.188, 0.8, 64.1, 
  0.48}, {"LBR", "Africa", "Liberia", "2021-04-15", 2042., 0., 0., 85., 0., 
  0., 403.743, 0., 0., 16.806, 0., 0., 0.09, "", "", "", "", "", "", "", "", 
  "", "", "", "", "", "", "", "", "", "", "", "", "", "", "", "", "", "", 
  43.52, 5.057677*^6, 49.127, 19.2, 3.057, 1.756, 752.788, 38.6, 272.509, 
  2.42, 1.5, 18.1, 1.188, 0.8, 64.1, 0.48}, {"LBR", "Africa", "Liberia", 
  "2021-04-16", 2042., 0., 0., 85., 0., 0., 403.743, 0., 0., 16.806, 0., 0., 
  0.1, "", "", "", "", "", "", "", "", "", "", "", "", "", "", "", "", "", 
  "", "", "", "", "", "", "", "", "", 43.52, 5.057677*^6, 49.127, 19.2, 
  3.057, 1.756, 752.788, 38.6, 272.509, 2.42, 1.5, 18.1, 1.188, 0.8, 64.1, 
  0.48}, {"LBR", "Africa", "Liberia", "2021-04-17", 2042., 0., 0., 85., 0., 
  0., 403.743, 0., 0., 16.806, 0., 0., 0.11, "", "", "", "", "", "", "", "", 
  "", "", "", "", "", "", "", "", "", "", "", "", "", "", "", "", "", "", 
  43.52, 5.057677*^6, 49.127, 19.2, 3.057, 1.756, 752.788, 38.6, 272.509, 
  2.42, 1.5, 18.1, 1.188, 0.8, 64.1, 0.48}, {"LBR", "Africa", "Liberia", 
  "2021-04-18", 2042., 0., 0., 85., 0., 0., 403.743, 0., 0., 16.806, 0., 0., 
  0.12, "", "", "", "", "", "", "", "", "", "", "", "", "", "", "", "", "", 
  "", "", "", "", "", "", "", "", "", 43.52, 5.057677*^6, 49.127, 19.2, 
  3.057, 1.756, 752.788, 38.6, 272.509, 2.42, 1.5, 18.1, 1.188, 0.8, 64.1, 
  0.48}, {"LBR", "Africa", "Liberia", "2021-04-19", 2042., 0., 0., 85., 0., 
  0., 403.743, 0., 0., 16.806, 0., 0., 0.13, "", "", "", "", "", "", "", "", 
  "", "", "", "", "", "", "", "", "", "", "", "", "", "", "", "", "", "", 
  43.52, 5.057677*^6, 49.127, 19.2, 3.057, 1.756, 752.788, 38.6, 272.509, 
  2.42, 1.5, 18.1, 1.188, 0.8, 64.1, 0.48}, {"LBR", "Africa", "Liberia", 
  "2021-04-20", 2042., 0., 0., 85., 0., 0., 403.743, 0., 0., 16.806, 0., 0., 
  0.14, "", "", "", "", "", "", "", "", "", "", "", "", "", "", "", "", "", 
  "", "", "", "", "", "", "", "", "", 43.52, 5.057677*^6, 49.127, 19.2, 
  3.057, 1.756, 752.788, 38.6, 272.509, 2.42, 1.5, 18.1, 1.188, 0.8, 64.1, 
  0.48}, {"LBR", "Africa", "Liberia", "2021-04-21", 2091., 49., 7., 85., 0., 
  0., 413.431, 9.688, 1.384, 16.806, 0., 0., 0.15, "", "", "", "", "", "", 
  "", "", "", "", "", "", "", "", "", "", "", "", "", "", "", "", "", "", "", 
  "", 43.52, 5.057677*^6, 49.127, 19.2, 3.057, 1.756, 752.788, 38.6, 272.509, 
  2.42, 1.5, 18.1, 1.188, 0.8, 64.1, 0.48}, {"LBR", "Africa", "Liberia", 
  "2021-04-22", 2091., 0., 7., 85., 0., 0., 413.431, 0., 1.384, 16.806, 0., 
  0., 0.17, "", "", "", "", "", "", "", "", "", "", "", "", "", "", "", "", 
  "", "", "", "", "", "", "", "", "", "", 43.52, 5.057677*^6, 49.127, 19.2, 
  3.057, 1.756, 752.788, 38.6, 272.509, 2.42, 1.5, 18.1, 1.188, 0.8, 64.1, 
  0.48}, {"LBR", "Africa", "Liberia", "2021-04-23", 2097., 6., 7.857, 85., 
  0., 0., 414.617, 1.186, 1.554, 16.806, 0., 0., 0.18, "", "", "", "", "", 
  "", "", "", "", "", "", "", "", "", "", "", "", "", "", "", "", "", "", "", 
  "", "", 43.52, 5.057677*^6, 49.127, 19.2, 3.057, 1.756, 752.788, 38.6, 
  272.509, 2.42, 1.5, 18.1, 1.188, 0.8, 64.1, 0.48}, 
 {"LBR", "Africa", "Liberia", "2021-04-24", 2097., 0., 7.857, 85., 0., 0., 
  414.617, 0., 1.554, 16.806, 0., 0., 0.18, "", "", "", "", "", "", "", "", 
  "", "", "", "", "", "", "", "", "", "", "", "", "", "", "", "", "", "", 
  43.52, 5.057677*^6, 49.127, 19.2, 3.057, 1.756, 752.788, 38.6, 272.509, 
  2.42, 1.5, 18.1, 1.188, 0.8, 64.1, 0.48}, {"LBR", "Africa", "Liberia", 
  "2021-04-25", 2097., 0., 7.857, 85., 0., 0., 414.617, 0., 1.554, 16.806, 
  0., 0., 0.19, "", "", "", "", "", "", "", "", "", "", "", "", "", "", "", 
  "", "", "", "", "", "", "", "", "", "", "", 43.52, 5.057677*^6, 49.127, 
  19.2, 3.057, 1.756, 752.788, 38.6, 272.509, 2.42, 1.5, 18.1, 1.188, 0.8, 
  64.1, 0.48}, {"LBR", "Africa", "Liberia", "2021-04-26", 2098., 1., 8., 85., 
  0., 0., 414.815, 0.198, 1.582, 16.806, 0., 0., 0.19, "", "", "", "", "", 
  "", "", "", "", "", "", "", "", "", "", "", "", "", "", "", "", "", "", "", 
  "", "", 43.52, 5.057677*^6, 49.127, 19.2, 3.057, 1.756, 752.788, 38.6, 
  272.509, 2.42, 1.5, 18.1, 1.188, 0.8, 64.1, 0.48}, 
 {"LBR", "Africa", "Liberia", "2021-04-27", 2098., 0., 8., 85., 0., 0., 
  414.815, 0., 1.582, 16.806, 0., 0., 0.19, "", "", "", "", "", "", "", "", 
  "", "", "", "", "", "", "", "", "", "", "", "", "", "", "", "", "", "", 
  43.52, 5.057677*^6, 49.127, 19.2, 3.057, 1.756, 752.788, 38.6, 272.509, 
  2.42, 1.5, 18.1, 1.188, 0.8, 64.1, 0.48}, {"LBR", "Africa", "Liberia", 
  "2021-04-28", 2099., 1., 1.143, 85., 0., 0., 415.013, 0.198, 0.226, 16.806, 
  0., 0., 0.19, "", "", "", "", "", "", "", "", "", "", "", "", "", "", "", 
  "", "", "", "", "", "", "", "", "", "", "", 43.52, 5.057677*^6, 49.127, 
  19.2, 3.057, 1.756, 752.788, 38.6, 272.509, 2.42, 1.5, 18.1, 1.188, 0.8, 
  64.1, 0.48}, {"LBR", "Africa", "Liberia", "2021-04-29", 2099., 0., 1.143, 
  85., 0., 0., 415.013, 0., 0.226, 16.806, 0., 0., 0.2, "", "", "", "", "", 
  "", "", "", "", "", "", "", "", "", "", "", "", "", "", "", "", "", "", "", 
  "", "", 43.52, 5.057677*^6, 49.127, 19.2, 3.057, 1.756, 752.788, 38.6, 
  272.509, 2.42, 1.5, 18.1, 1.188, 0.8, 64.1, 0.48}, 
 {"LBR", "Africa", "Liberia", "2021-04-30", 2099., 0., 0.286, 85., 0., 0., 
  415.013, 0., 0.056, 16.806, 0., 0., 0.21, "", "", "", "", "", "", "", "", 
  "", "", "", "", "", "", "", "", "", "", "", "", "", "", "", "", "", "", 
  43.52, 5.057677*^6, 49.127, 19.2, 3.057, 1.756, 752.788, 38.6, 272.509, 
  2.42, 1.5, 18.1, 1.188, 0.8, 64.1, 0.48}, {"LBR", "Africa", "Liberia", 
  "2021-05-01", 2099., 0., 0.286, 85., 0., 0., 415.013, 0., 0.056, 16.806, 
  0., 0., 0.23, "", "", "", "", "", "", "", "", "", "", "", "", "", "", "", 
  "", "", "", "", "", "", "", "", "", "", "", 43.52, 5.057677*^6, 49.127, 
  19.2, 3.057, 1.756, 752.788, 38.6, 272.509, 2.42, 1.5, 18.1, 1.188, 0.8, 
  64.1, 0.48}, {"LBR", "Africa", "Liberia", "2021-05-02", 2099., 0., 0.286, 
  85., 0., 0., 415.013, 0., 0.056, 16.806, 0., 0., 0.24, "", "", "", "", "", 
  "", "", "", "", "", "", "", "", "", "", "", "", "", "", "", "", "", "", "", 
  "", "", 43.52, 5.057677*^6, 49.127, 19.2, 3.057, 1.756, 752.788, 38.6, 
  272.509, 2.42, 1.5, 18.1, 1.188, 0.8, 64.1, 0.48}, 
 {"LBR", "Africa", "Liberia", "2021-05-03", 2110., 11., 1.714, 85., 0., 0., 
  417.188, 2.175, 0.339, 16.806, 0., 0., 0.25, "", "", "", "", "", "", "", 
  "", "", "", "", "", "", "", "", "", "", "", "", "", "", "", "", "", "", "", 
  43.52, 5.057677*^6, 49.127, 19.2, 3.057, 1.756, 752.788, 38.6, 272.509, 
  2.42, 1.5, 18.1, 1.188, 0.8, 64.1, 0.48}, {"LBR", "Africa", "Liberia", 
  "2021-05-04", 2110., 0., 1.714, 85., 0., 0., 417.188, 0., 0.339, 16.806, 
  0., 0., 0.26, "", "", "", "", "", "", "", "", "", "", "", "", "", "", "", 
  "", "", "", "", "", "", "", "", "", "", "", 43.52, 5.057677*^6, 49.127, 
  19.2, 3.057, 1.756, 752.788, 38.6, 272.509, 2.42, 1.5, 18.1, 1.188, 0.8, 
  64.1, 0.48}, {"LBR", "Africa", "Liberia", "2021-05-05", 2113., 3., 2., 85., 
  0., 0., 417.781, 0.593, 0.395, 16.806, 0., 0., 0.28, "", "", "", "", "", 
  "", "", "", "", "", "", "", "", "", "", "", "", "", "", "", "", "", "", "", 
  "", "", 43.52, 5.057677*^6, 49.127, 19.2, 3.057, 1.756, 752.788, 38.6, 
  272.509, 2.42, 1.5, 18.1, 1.188, 0.8, 64.1, 0.48}, 
 {"LBR", "Africa", "Liberia", "2021-05-06", 2113., 0., 2., 85., 0., 0., 
  417.781, 0., 0.395, 16.806, 0., 0., 0.29, "", "", "", "", "", "", "", "", 
  "", "", "", "", "", "", "", "", "", "", "", "", "", "", "", "", "", "", 
  43.52, 5.057677*^6, 49.127, 19.2, 3.057, 1.756, 752.788, 38.6, 272.509, 
  2.42, 1.5, 18.1, 1.188, 0.8, 64.1, 0.48}, {"LBR", "Africa", "Liberia", 
  "2021-05-07", 2114., 1., 2.143, 85., 0., 0., 417.978, 0.198, 0.424, 16.806, 
  0., 0., 0.3, "", "", "", "", "", "", "", "", "", "", "", "", "", "", "", 
  "", "", "", "", "", "", "", "", "", "", "", 43.52, 5.057677*^6, 49.127, 
  19.2, 3.057, 1.756, 752.788, 38.6, 272.509, 2.42, 1.5, 18.1, 1.188, 0.8, 
  64.1, 0.48}, {"LBR", "Africa", "Liberia", "2021-05-08", 2114., 0., 2.143, 
  85., 0., 0., 417.978, 0., 0.424, 16.806, 0., 0., 0.31, "", "", "", "", "", 
  "", "", "", "", "", "", "", "", "", "", "", "", "", "", "", "", "", "", "", 
  "", "", 43.52, 5.057677*^6, 49.127, 19.2, 3.057, 1.756, 752.788, 38.6, 
  272.509, 2.42, 1.5, 18.1, 1.188, 0.8, 64.1, 0.48}, 
 {"LBR", "Africa", "Liberia", "2021-05-09", 2114., 0., 2.143, 85., 0., 0., 
  417.978, 0., 0.424, 16.806, 0., 0., 0.32, "", "", "", "", "", "", "", "", 
  "", "", "", "", "", "", "", "", "", "", "", "", "", "", "", "", "", "", 
  43.52, 5.057677*^6, 49.127, 19.2, 3.057, 1.756, 752.788, 38.6, 272.509, 
  2.42, 1.5, 18.1, 1.188, 0.8, 64.1, 0.48}, {"LBR", "Africa", "Liberia", 
  "2021-05-10", 2114., 0., 0.571, 85., 0., 0., 417.978, 0., 0.113, 16.806, 
  0., 0., 0.33, "", "", "", "", "", "", "", "", "", "", "", "", "", "", "", 
  "", "", "", "", "", "", "", "", "", "", "", 43.52, 5.057677*^6, 49.127, 
  19.2, 3.057, 1.756, 752.788, 38.6, 272.509, 2.42, 1.5, 18.1, 1.188, 0.8, 
  64.1, 0.48}, {"LBR", "Africa", "Liberia", "2021-05-11", 2114., 0., 0.571, 
  85., 0., 0., 417.978, 0., 0.113, 16.806, 0., 0., 0.35, "", "", "", "", "", 
  "", "", "", "", "", "", "", "", "", "", "", "", "", "", "", "", "", "", "", 
  "", "", 43.52, 5.057677*^6, 49.127, 19.2, 3.057, 1.756, 752.788, 38.6, 
  272.509, 2.42, 1.5, 18.1, 1.188, 0.8, 64.1, 0.48}, 
 {"LBR", "Africa", "Liberia", "2021-05-12", 2114., 0., 0.143, 85., 0., 0., 
  417.978, 0., 0.028, 16.806, 0., 0., 0.36, "", "", "", "", "", "", "", "", 
  "", "", "", "", "", "", "", "", "", 36404., 36404., "", "", "", 0.72, 0.72, 
  "", "", 43.52, 5.057677*^6, 49.127, 19.2, 3.057, 1.756, 752.788, 38.6, 
  272.509, 2.42, 1.5, 18.1, 1.188, 0.8, 64.1, 0.48}, 
 {"LBR", "Africa", "Liberia", "2021-05-13", 2114., 0., 0.143, 85., 0., 0., 
  417.978, 0., 0.028, 16.806, 0., 0., 0.4, "", "", "", "", "", "", "", "", 
  "", "", "", "", "", "", "", "", "", "", "", "", "", 1782., "", "", "", 
  352., 43.52, 5.057677*^6, 49.127, 19.2, 3.057, 1.756, 752.788, 38.6, 
  272.509, 2.42, 1.5, 18.1, 1.188, 0.8, 64.1, 0.48}, 
 {"LBR", "Africa", "Liberia", "2021-05-14", 2114., 0., 0., 85., 0., 0., 
  417.978, 0., 0., 16.806, 0., 0., 0.43, "", "", "", "", "", "", "", "", "", 
  "", "", "", "", "", "", "", "", "", "", "", "", 1782., "", "", "", 352., 
  43.52, 5.057677*^6, 49.127, 19.2, 3.057, 1.756, 752.788, 38.6, 272.509, 
  2.42, 1.5, 18.1, 1.188, 0.8, 64.1, 0.48}, {"LBR", "Africa", "Liberia", 
  "2021-05-15", 2114., 0., 0., 85., 0., 0., 417.978, 0., 0., 16.806, 0., 0., 
  0.48, "", "", "", "", "", "", "", "", "", "", "", "", "", "", "", "", "", 
  "", "", "", "", 1782., "", "", "", 352., 43.52, 5.057677*^6, 49.127, 19.2, 
  3.057, 1.756, 752.788, 38.6, 272.509, 2.42, 1.5, 18.1, 1.188, 0.8, 64.1, 
  0.48}, {"LBR", "Africa", "Liberia", "2021-05-16", 2114., 0., 0., 85., 0., 
  0., 417.978, 0., 0., 16.806, 0., 0., 0.52, "", "", "", "", "", "", "", "", 
  "", "", "", "", "", "", "", "", "", "", "", "", "", 1782., "", "", "", 
  352., 43.52, 5.057677*^6, 49.127, 19.2, 3.057, 1.756, 752.788, 38.6, 
  272.509, 2.42, 1.5, 18.1, 1.188, 0.8, 64.1, 0.48}, 
 {"LBR", "Africa", "Liberia", "2021-05-17", 2114., 0., 0., 85., 0., 0., 
  417.978, 0., 0., 16.806, 0., 0., 0.57, "", "", "", "", "", "", "", "", "", 
  "", "", "", "", "", "", "", "", "", "", "", "", 1782., "", "", "", 352., 
  43.52, 5.057677*^6, 49.127, 19.2, 3.057, 1.756, 752.788, 38.6, 272.509, 
  2.42, 1.5, 18.1, 1.188, 0.8, 64.1, 0.48}, {"LBR", "Africa", "Liberia", 
  "2021-05-18", 2131., 17., 2.429, 85., 0., 0., 421.34, 3.361, 0.48, 16.806, 
  0., 0., 0.62, "", "", "", "", "", "", "", "", "", "", "", "", "", "", "", 
  "", "", "", "", "", "", 1782., "", "", "", 352., 43.52, 5.057677*^6, 
  49.127, 19.2, 3.057, 1.756, 752.788, 38.6, 272.509, 2.42, 1.5, 18.1, 1.188, 
  0.8, 64.1, 0.48}, {"LBR", "Africa", "Liberia", "2021-05-19", 2142., 11., 
  4., 85., 0., 0., 423.515, 2.175, 0.791, 16.806, 0., 0., 0.68, "", "", "", 
  "", "", "", "", "", "", "", "", "", "", "", "", "", "", "", "", "", "", 
  1782., "", "", "", 352., 43.52, 5.057677*^6, 49.127, 19.2, 3.057, 1.756, 
  752.788, 38.6, 272.509, 2.42, 1.5, 18.1, 1.188, 0.8, 64.1, 0.48}, 
 {"LBR", "Africa", "Liberia", "2021-05-20", 2142., 0., 4., 85., 0., 0., 
  423.515, 0., 0.791, 16.806, 0., 0., 0.7, "", "", "", "", "", "", "", "", 
  "", "", "", "", "", "", "", "", "", "", "", "", "", 1782., "", "", "", 
  352., 43.52, 5.057677*^6, 49.127, 19.2, 3.057, 1.756, 752.788, 38.6, 
  272.509, 2.42, 1.5, 18.1, 1.188, 0.8, 64.1, 0.48}, 
 {"LBR", "Africa", "Liberia", "2021-05-21", 2142., 0., 4., 85., 0., 0., 
  423.515, 0., 0.791, 16.806, 0., 0., 0.73, "", "", "", "", "", "", "", "", 
  "", "", "", "", "", "", "", "", "", 52446., 52446., "", "", 1782., 1.04, 
  1.04, "", 352., 43.52, 5.057677*^6, 49.127, 19.2, 3.057, 1.756, 752.788, 
  38.6, 272.509, 2.42, 1.5, 18.1, 1.188, 0.8, 64.1, 0.48}, 
 {"LBR", "Africa", "Liberia", "2021-05-22", 2142., 0., 4., 85., 0., 0., 
  423.515, 0., 0.791, 16.806, 0., 0., 0.77, "", "", "", "", "", "", "", "", 
  "", "", "", "", "", "", "", "", "", "", "", "", "", 1584., "", "", "", 
  313., 43.52, 5.057677*^6, 49.127, 19.2, 3.057, 1.756, 752.788, 38.6, 
  272.509, 2.42, 1.5, 18.1, 1.188, 0.8, 64.1, 0.48}, 
 {"LBR", "Africa", "Liberia", "2021-05-23", 2142., 0., 4., 85., 0., 0., 
  423.515, 0., 0.791, 16.806, 0., 0., 0.82, "", "", "", "", "", "", "", "", 
  "", "", "", "", "", "", "", "", "", "", "", "", "", 1386., "", "", "", 
  274., 43.52, 5.057677*^6, 49.127, 19.2, 3.057, 1.756, 752.788, 38.6, 
  272.509, 2.42, 1.5, 18.1, 1.188, 0.8, 64.1, 0.48}, 
 {"LBR", "Africa", "Liberia", "2021-05-24", 2161., 19., 6.714, 86., 1., 
  0.143, 427.271, 3.757, 1.328, 17.004, 0.198, 0.028, 0.86, "", "", "", "", 
  "", "", "", "", "", "", "", "", "", "", "", "", "", 53626., 53626., "", "", 
  1187., 1.06, 1.06, "", 235., 43.52, 5.057677*^6, 49.127, 19.2, 3.057, 
  1.756, 752.788, 38.6, 272.509, 2.42, 1.5, 18.1, 1.188, 0.8, 64.1, 0.48}, 
 {"LBR", "Africa", "Liberia", "2021-05-25", 2161., 0., 4.286, 86., 0., 0.143, 
  427.271, 0., 0.847, 17.004, 0., 0.028, 0.91, "", "", "", "", "", "", "", 
  "", "", "", "", "", "", "", "", "", "", "", "", "", "", 1080., "", "", "", 
  214., 43.52, 5.057677*^6, 49.127, 19.2, 3.057, 1.756, 752.788, 38.6, 
  272.509, 2.42, 1.5, 18.1, 1.188, 0.8, 64.1, 0.48}, 
 {"LBR", "Africa", "Liberia", "2021-05-26", 2174., 13., 4.571, 86., 0., 
  0.143, 429.842, 2.57, 0.904, 17.004, 0., 0.028, 0.97, "", "", "", "", "", 
  "", "", "", "", "", "", "", "", "", "", "", "", 55690., 55690., "", "", 
  973., 1.1, 1.1, "", 192., 43.52, 5.057677*^6, 49.127, 19.2, 3.057, 1.756, 
  752.788, 38.6, 272.509, 2.42, 1.5, 18.1, 1.188, 0.8, 64.1, 0.48}, 
 {"LBR", "Africa", "Liberia", "2021-05-27", 2174., 0., 4.571, 86., 0., 0.143, 
  429.842, 0., 0.904, 17.004, 0., 0.028, 1.01, "", "", "", "", "", "", "", 
  "", "", "", "", "", "", "", "", "", "", "", "", "", "", 731., "", "", "", 
  145., 43.52, 5.057677*^6, 49.127, 19.2, 3.057, 1.756, 752.788, 38.6, 
  272.509, 2.42, 1.5, 18.1, 1.188, 0.8, 64.1, 0.48}, 
 {"LBR", "Africa", "Liberia", "2021-05-28", 2179., 5., 5.286, 86., 0., 0.143, 
  430.83, 0.989, 1.045, 17.004, 0., 0.028, 1.06, "", "", "", "", "", "", "", 
  "", "", "", "", "", "", "", "", "", "", "", "", "", "", 489., "", "", "", 
  97., 43.52, 5.057677*^6, 49.127, 19.2, 3.057, 1.756, 752.788, 38.6, 
  272.509, 2.42, 1.5, 18.1, 1.188, 0.8, 64.1, 0.48}, 
 {"LBR", "Africa", "Liberia", "2021-05-29", 2179., 0., 5.286, 86., 0., 0.143, 
  430.83, 0., 1.045, 17.004, 0., 0.028, 1.11, "", "", "", "", "", "", "", "", 
  "", "", "", "", "", "", "", "", "", "", "", "", "", 446., "", "", "", 88., 
  43.52, 5.057677*^6, 49.127, 19.2, 3.057, 1.756, 752.788, 38.6, 272.509, 
  2.42, 1.5, 18.1, 1.188, 0.8, 64.1, 0.48}, {"LBR", "Africa", "Liberia", 
  "2021-05-30", 2179., 0., 5.286, 86., 0., 0.143, 430.83, 0., 1.045, 17.004, 
  0., 0.028, 1.17, "", "", "", "", "", "", "", "", "", "", "", "", "", "", 
  "", "", "", "", "", "", "", 403., "", "", "", 80., 43.52, 5.057677*^6, 
  49.127, 19.2, 3.057, 1.756, 752.788, 38.6, 272.509, 2.42, 1.5, 18.1, 1.188, 
  0.8, 64.1, 0.48}, {"LBR", "Africa", "Liberia", "2021-05-31", 2191., 12., 
  4.286, 86., 0., 0., 433.203, 2.373, 0.847, 17.004, 0., 0., 1.24, "", "", 
  "", "", "", "", "", "", "", "", "", "", "", "", "", "", "", 56144., 56144., 
  "", "", 360., 1.11, 1.11, "", 71., 43.52, 5.057677*^6, 49.127, 19.2, 3.057, 
  1.756, 752.788, 38.6, 272.509, 2.42, 1.5, 18.1, 1.188, 0.8, 64.1, 0.48}, 
 {"LBR", "Africa", "Liberia", "2021-06-01", 2210., 19., 7., 86., 0., 0., 
  436.959, 3.757, 1.384, 17.004, 0., 0., 1.28, "", "", "", "", "", "", "", 
  "", "", "", "", "", "", "", "", "", "", "", "", "", "", "", "", "", "", "", 
  43.52, 5.057677*^6, 49.127, 19.2, 3.057, 1.756, 752.788, 38.6, 272.509, 
  2.42, 1.5, 18.1, 1.188, 0.8, 64.1, 0.48}, {"LBR", "Africa", "Liberia", 
  "2021-06-02", 2219., 9., 6.429, 86., 0., 0., 438.739, 1.779, 1.271, 17.004, 
  0., 0., 1.29, "", "", "", "", "", "", "", "", "", "", "", "", "", "", "", 
  "", "", "", "", "", "", "", "", "", "", "", 43.52, 5.057677*^6, 49.127, 
  19.2, 3.057, 1.756, 752.788, 38.6, 272.509, 2.42, 1.5, 18.1, 1.188, 0.8, 
  64.1, 0.48}, {"LBR", "Africa", "Liberia", "2021-06-03", 2219., 0., 6.429, 
  86., 0., 0., 438.739, 0., 1.271, 17.004, 0., 0., 1.3, "", "", "", "", "", 
  "", "", "", "", "", "", "", "", "", "", "", "", "", "", "", "", "", "", "", 
  "", "", 43.52, 5.057677*^6, 49.127, 19.2, 3.057, 1.756, 752.788, 38.6, 
  272.509, 2.42, 1.5, 18.1, 1.188, 0.8, 64.1, 0.48}, 
 {"LBR", "Africa", "Liberia", "2021-06-04", 2250., 31., 10.143, 86., 0., 0., 
  444.868, 6.129, 2.005, 17.004, 0., 0., 1.33, "", "", "", "", "", "", "", 
  "", "", "", "", "", "", "", "", "", "", "", "", "", "", "", "", "", "", "", 
  43.52, 5.057677*^6, 49.127, 19.2, 3.057, 1.756, 752.788, 38.6, 272.509, 
  2.42, 1.5, 18.1, 1.188, 0.8, 64.1, 0.48}, {"LBR", "Africa", "Liberia", 
  "2021-06-05", 2250., 0., 10.143, 86., 0., 0., 444.868, 0., 2.005, 17.004, 
  0., 0., 1.31, "", "", "", "", "", "", "", "", "", "", "", "", "", "", "", 
  "", "", "", "", "", "", "", "", "", "", "", 43.52, 5.057677*^6, 49.127, 
  19.2, 3.057, 1.756, 752.788, 38.6, 272.509, 2.42, 1.5, 18.1, 1.188, 0.8, 
  64.1, 0.48}, {"LBR", "Africa", "Liberia", "2021-06-06", 2250., 0., 10.143, 
  86., 0., 0., 444.868, 0., 2.005, 17.004, 0., 0., 1.31, "", "", "", "", "", 
  "", "", "", "", "", "", "", "", "", "", "", "", "", "", "", "", "", "", "", 
  "", "", 43.52, 5.057677*^6, 49.127, 19.2, 3.057, 1.756, 752.788, 38.6, 
  272.509, 2.42, 1.5, 18.1, 1.188, 0.8, 64.1, 0.48}, 
 {"LBR", "Africa", "Liberia", "2021-06-07", 2290., 40., 14.143, 88., 2., 
  0.286, 452.777, 7.909, 2.796, 17.399, 0.395, 0.056, "", "", "", "", "", "", 
  "", "", "", "", "", "", "", "", "", "", "", "", "", "", "", "", "", "", "", 
  "", "", 43.52, 5.057677*^6, 49.127, 19.2, 3.057, 1.756, 752.788, 38.6, 
  272.509, 2.42, 1.5, 18.1, 1.188, 0.8, 64.1, 0.48}, 
 {"LBY", "Africa", "Libya", "2020-03-04", "", "", "", "", "", "", "", "", "", 
  "", "", "", "", "", "", "", "", "", "", "", "", 3., "", "", 0., "", "", "", 
  "", "samples tested", "", "", "", "", "", "", "", "", "", 5.56, 
  6.871287*^6, 3.623, 29., 4.424, 2.816, 17881.509, "", 341.862, 10.43, "", 
  "", "", 3.7, 72.91, 0.724}, {"LBY", "Africa", "Libya", "2020-03-05", "", 
  "", "", "", "", "", "", "", "", "", "", "", "", "", "", "", "", "", "", "", 
  "", "", "", "", "", "", "", "", "", "samples tested", "", "", "", "", "", 
  "", "", "", "", 5.56, 6.871287*^6, 3.623, 29., 4.424, 2.816, 17881.509, "", 
  341.862, 10.43, "", "", "", 3.7, 72.91, 0.724}, 
 {"LBY", "Africa", "Libya", "2020-03-06", "", "", "", "", "", "", "", "", "", 
  "", "", "", "", "", "", "", "", "", "", "", "", "", "", "", "", "", "", "", 
  "", "samples tested", "", "", "", "", "", "", "", "", "", 5.56, 
  6.871287*^6, 3.623, 29., 4.424, 2.816, 17881.509, "", 341.862, 10.43, "", 
  "", "", 3.7, 72.91, 0.724}, {"LBY", "Africa", "Libya", "2020-03-07", "", 
  "", "", "", "", "", "", "", "", "", "", "", "", "", "", "", "", "", "", "", 
  "", "", "", "", "", "", "", "", "", "samples tested", "", "", "", "", "", 
  "", "", "", "", 5.56, 6.871287*^6, 3.623, 29., 4.424, 2.816, 17881.509, "", 
  341.862, 10.43, "", "", "", 3.7, 72.91, 0.724}, 
 {"LBY", "Africa", "Libya", "2020-03-08", "", "", "", "", "", "", "", "", "", 
  "", "", "", "", "", "", "", "", "", "", "", "", "", "", "", "", "", "", "", 
  "", "samples tested", "", "", "", "", "", "", "", "", "", 5.56, 
  6.871287*^6, 3.623, 29., 4.424, 2.816, 17881.509, "", 341.862, 10.43, "", 
  "", "", 3.7, 72.91, 0.724}, {"LBY", "Africa", "Libya", "2020-03-09", "", 
  "", "", "", "", "", "", "", "", "", "", "", "", "", "", "", "", "", "", "", 
  "", "", "", "", "", "", "", "", "", "samples tested", "", "", "", "", "", 
  "", "", "", "", 5.56, 6.871287*^6, 3.623, 29., 4.424, 2.816, 17881.509, "", 
  341.862, 10.43, "", "", "", 3.7, 72.91, 0.724}, 
 {"LBY", "Africa", "Libya", "2020-03-10", "", "", "", "", "", "", "", "", "", 
  "", "", "", "", "", "", "", "", "", "", "", "", "", "", "", "", "", "", "", 
  "", "samples tested", "", "", "", "", "", "", "", "", "", 5.56, 
  6.871287*^6, 3.623, 29., 4.424, 2.816, 17881.509, "", 341.862, 10.43, "", 
  "", "", 3.7, 72.91, 0.724}, {"LBY", "Africa", "Libya", "2020-03-11", "", 
  "", "", "", "", "", "", "", "", "", "", "", "", "", "", "", "", "", "", "", 
  "", "", "", "", "", "", "", "", "", "samples tested", "", "", "", "", "", 
  "", "", "", "", 5.56, 6.871287*^6, 3.623, 29., 4.424, 2.816, 17881.509, "", 
  341.862, 10.43, "", "", "", 3.7, 72.91, 0.724}, 
 {"LBY", "Africa", "Libya", "2020-03-12", "", "", "", "", "", "", "", "", "", 
  "", "", "", "", "", "", "", "", "", "", "", "", "", "", "", "", "", "", "", 
  "", "samples tested", "", "", "", "", "", "", "", "", "", 5.56, 
  6.871287*^6, 3.623, 29., 4.424, 2.816, 17881.509, "", 341.862, 10.43, "", 
  "", "", 3.7, 72.91, 0.724}, {"LBY", "Africa", "Libya", "2020-03-13", "", 
  "", "", "", "", "", "", "", "", "", "", "", "", "", "", "", "", "", "", "", 
  "", "", "", "", "", "", "", "", "", "samples tested", "", "", "", "", "", 
  "", "", "", "", 5.56, 6.871287*^6, 3.623, 29., 4.424, 2.816, 17881.509, "", 
  341.862, 10.43, "", "", "", 3.7, 72.91, 0.724}, 
 {"LBY", "Africa", "Libya", "2020-03-14", "", "", "", "", "", "", "", "", "", 
  "", "", "", "", "", "", "", "", "", "", "", "", 1., "", "", 0., "", "", "", 
  "", "samples tested", "", "", "", "", "", "", "", "", "", 23.15, 
  6.871287*^6, 3.623, 29., 4.424, 2.816, 17881.509, "", 341.862, 10.43, "", 
  "", "", 3.7, 72.91, 0.724}, {"LBY", "Africa", "Libya", "2020-03-15", "", 
  "", "", "", "", "", "", "", "", "", "", "", "", "", "", "", "", "", "", "", 
  "", "", "", "", "", "", "", "", "", "samples tested", "", "", "", "", "", 
  "", "", "", "", 34.26, 6.871287*^6, 3.623, 29., 4.424, 2.816, 17881.509, 
  "", 341.862, 10.43, "", "", "", 3.7, 72.91, 0.724}, 
 {"LBY", "Africa", "Libya", "2020-03-16", "", "", "", "", "", "", "", "", "", 
  "", "", "", "", "", "", "", "", "", "", "", "", 7., "", "", 0.001, "", "", 
  "", "", "samples tested", "", "", "", "", "", "", "", "", "", 39.81, 
  6.871287*^6, 3.623, 29., 4.424, 2.816, 17881.509, "", 341.862, 10.43, "", 
  "", "", 3.7, 72.91, 0.724}, {"LBY", "Africa", "Libya", "2020-03-17", "", 
  "", "", "", "", "", "", "", "", "", "", "", "", "", "", "", "", "", "", "", 
  "", 5., "", "", 0.001, "", "", "", "", "samples tested", "", "", "", "", 
  "", "", "", "", "", 39.81, 6.871287*^6, 3.623, 29., 4.424, 2.816, 
  17881.509, "", 341.862, 10.43, "", "", "", 3.7, 72.91, 0.724}, 
 {"LBY", "Africa", "Libya", "2020-03-18", "", "", "", "", "", "", "", "", "", 
  "", "", "", "", "", "", "", "", "", "", "", "", 7., "", "", 0.001, "", "", 
  "", "", "samples tested", "", "", "", "", "", "", "", "", "", 39.81, 
  6.871287*^6, 3.623, 29., 4.424, 2.816, 17881.509, "", 341.862, 10.43, "", 
  "", "", 3.7, 72.91, 0.724}, {"LBY", "Africa", "Libya", "2020-03-19", "", 
  "", "", "", "", "", "", "", "", "", "", "", "", "", "", "", "", "", "", "", 
  "", "", "", "", "", "", "", "", "", "samples tested", "", "", "", "", "", 
  "", "", "", "", 39.81, 6.871287*^6, 3.623, 29., 4.424, 2.816, 17881.509, 
  "", 341.862, 10.43, "", "", "", 3.7, 72.91, 0.724}, 
 {"LBY", "Africa", "Libya", "2020-03-20", "", "", "", "", "", "", "", "", "", 
  "", "", "", "", "", "", "", "", "", "", "", "", 3., "", "", 0., "", "", "", 
  "", "samples tested", "", "", "", "", "", "", "", "", "", 39.81, 
  6.871287*^6, 3.623, 29., 4.424, 2.816, 17881.509, "", 341.862, 10.43, "", 
  "", "", 3.7, 72.91, 0.724}, {"LBY", "Africa", "Libya", "2020-03-21", "", 
  "", "", "", "", "", "", "", "", "", "", "", "", "", "", "", "", "", "", "", 
  "", 2., "", "", 0., "", "", "", "", "samples tested", "", "", "", "", "", 
  "", "", "", "", 39.81, 6.871287*^6, 3.623, 29., 4.424, 2.816, 17881.509, 
  "", 341.862, 10.43, "", "", "", 3.7, 72.91, 0.724}, 
 {"LBY", "Africa", "Libya", "2020-03-22", "", "", "", "", "", "", "", "", "", 
  "", "", "", "", "", "", "", "", "", "", "", "", 2., "", "", 0., "", "", "", 
  "", "samples tested", "", "", "", "", "", "", "", "", "", 77.78, 
  6.871287*^6, 3.623, 29., 4.424, 2.816, 17881.509, "", 341.862, 10.43, "", 
  "", "", 3.7, 72.91, 0.724}, {"LBY", "Africa", "Libya", "2020-03-23", "", 
  "", "", "", "", "", "", "", "", "", "", "", "", "", "", "", "", "", "", "", 
  "", 1., "", "", 0., "", "", "", "", "samples tested", "", "", "", "", "", 
  "", "", "", "", 77.78, 6.871287*^6, 3.623, 29., 4.424, 2.816, 17881.509, 
  "", 341.862, 10.43, "", "", "", 3.7, 72.91, 0.724}, 
 {"LBY", "Africa", "Libya", "2020-03-24", 1., 1., "", "", "", "", 0.146, 
  0.146, "", "", "", "", "", "", "", "", "", "", "", "", "", 26., "", "", 
  0.004, "", "", "", "", "samples tested", "", "", "", "", "", "", "", "", 
  "", 90.74, 6.871287*^6, 3.623, 29., 4.424, 2.816, 17881.509, "", 341.862, 
  10.43, "", "", "", 3.7, 72.91, 0.724}, {"LBY", "Africa", "Libya", 
  "2020-03-25", 1., 0., "", "", "", "", 0.146, 0., "", "", "", "", "", "", 
  "", "", "", "", "", "", "", 29., "", "", 0.004, "", "", "", "", 
  "samples tested", "", "", "", "", "", "", "", "", "", 90.74, 6.871287*^6, 
  3.623, 29., 4.424, 2.816, 17881.509, "", 341.862, 10.43, "", "", "", 3.7, 
  72.91, 0.724}, {"LBY", "Africa", "Libya", "2020-03-26", 1., 0., "", "", "", 
  "", 0.146, 0., "", "", "", "", "", "", "", "", "", "", "", "", "", "", "", 
  "", "", "", "", "", "", "samples tested", "", "", "", "", "", "", "", "", 
  "", 90.74, 6.871287*^6, 3.623, 29., 4.424, 2.816, 17881.509, "", 341.862, 
  10.43, "", "", "", 3.7, 72.91, 0.724}, {"LBY", "Africa", "Libya", 
  "2020-03-27", 1., 0., "", "", "", "", 0.146, 0., "", "", "", "", "", "", 
  "", "", "", "", "", "", "", 5., "", "", 0.001, "", "", "", "", 
  "samples tested", "", "", "", "", "", "", "", "", "", 90.74, 6.871287*^6, 
  3.623, 29., 4.424, 2.816, 17881.509, "", 341.862, 10.43, "", "", "", 3.7, 
  72.91, 0.724}, {"LBY", "Africa", "Libya", "2020-03-28", 3., 2., "", "", "", 
  "", 0.437, 0.291, "", "", "", "", "", "", "", "", "", "", "", "", "", 16., 
  "", "", 0.002, "", "", "", "", "samples tested", "", "", "", "", "", "", 
  "", "", "", 90.74, 6.871287*^6, 3.623, 29., 4.424, 2.816, 17881.509, "", 
  341.862, 10.43, "", "", "", 3.7, 72.91, 0.724}, 
 {"LBY", "Africa", "Libya", "2020-03-29", 8., 5., 1.143, "", "", 0., 1.164, 
  0.728, 0.166, "", "", 0., "", "", "", "", "", "", "", "", "", "", "", "", 
  "", "", "", "", "", "samples tested", "", "", "", "", "", "", "", "", "", 
  90.74, 6.871287*^6, 3.623, 29., 4.424, 2.816, 17881.509, "", 341.862, 
  10.43, "", "", "", 3.7, 72.91, 0.724}, {"LBY", "Africa", "Libya", 
  "2020-03-30", 8., 0., 1.143, "", "", 0., 1.164, 0., 0.166, "", "", 0., "", 
  "", "", "", "", "", "", "", "", 9., "", "", 0.001, "", "", "", "", 
  "samples tested", "", "", "", "", "", "", "", "", "", 90.74, 6.871287*^6, 
  3.623, 29., 4.424, 2.816, 17881.509, "", 341.862, 10.43, "", "", "", 3.7, 
  72.91, 0.724}, {"LBY", "Africa", "Libya", "2020-03-31", 10., 2., 1.286, "", 
  "", 0., 1.455, 0.291, 0.187, "", "", 0., "", "", "", "", "", "", "", "", 
  "", "", "", "", "", "", "", "", "", "samples tested", "", "", "", "", "", 
  "", "", "", "", 90.74, 6.871287*^6, 3.623, 29., 4.424, 2.816, 17881.509, 
  "", 341.862, 10.43, "", "", "", 3.7, 72.91, 0.724}, 
 {"LBY", "Africa", "Libya", "2020-04-01", 10., 0., 1.286, "", "", 0., 1.455, 
  0., 0.187, "", "", 0., "", "", "", "", "", "", "", "", "", 14., "", "", 
  0.002, "", "", "", "", "samples tested", "", "", "", "", "", "", "", "", 
  "", 90.74, 6.871287*^6, 3.623, 29., 4.424, 2.816, 17881.509, "", 341.862, 
  10.43, "", "", "", 3.7, 72.91, 0.724}, {"LBY", "Africa", "Libya", 
  "2020-04-02", 11., 1., 1.429, 1., 1., 0.143, 1.601, 0.146, 0.208, 0.146, 
  0.146, 0.021, "", "", "", "", "", "", "", "", "", "", "", "", "", "", "", 
  "", "", "samples tested", "", "", "", "", "", "", "", "", "", 90.74, 
  6.871287*^6, 3.623, 29., 4.424, 2.816, 17881.509, "", 341.862, 10.43, "", 
  "", "", 3.7, 72.91, 0.724}, {"LBY", "Africa", "Libya", "2020-04-03", 11., 
  0., 1.429, 1., 0., 0.143, 1.601, 0., 0.208, 0.146, 0., 0.021, "", "", "", 
  "", "", "", "", "", "", 14., "", "", 0.002, "", "", "", "", 
  "samples tested", "", "", "", "", "", "", "", "", "", 90.74, 6.871287*^6, 
  3.623, 29., 4.424, 2.816, 17881.509, "", 341.862, 10.43, "", "", "", 3.7, 
  72.91, 0.724}, {"LBY", "Africa", "Libya", "2020-04-04", 18., 7., 2.143, 1., 
  0., 0.143, 2.62, 1.019, 0.312, 0.146, 0., 0.021, "", "", "", "", "", "", 
  "", "", "", 30., "", "", 0.004, "", "", "", "", "samples tested", "", "", 
  "", "", "", "", "", "", "", 90.74, 6.871287*^6, 3.623, 29., 4.424, 2.816, 
  17881.509, "", 341.862, 10.43, "", "", "", 3.7, 72.91, 0.724}, 
 {"LBY", "Africa", "Libya", "2020-04-05", 18., 0., 1.429, 1., 0., 0.143, 
  2.62, 0., 0.208, 0.146, 0., 0.021, "", "", "", "", "", "", "", "", "", 18., 
  "", "", 0.003, "", "", "", "", "samples tested", "", "", "", "", "", "", 
  "", "", "", 90.74, 6.871287*^6, 3.623, 29., 4.424, 2.816, 17881.509, "", 
  341.862, 10.43, "", "", "", 3.7, 72.91, 0.724}, 
 {"LBY", "Africa", "Libya", "2020-04-06", 19., 1., 1.571, 1., 0., 0.143, 
  2.765, 0.146, 0.229, 0.146, 0., 0.021, "", "", "", "", "", "", "", "", "", 
  13., "", "", 0.002, "", "", "", "", "samples tested", "", "", "", "", "", 
  "", "", "", "", 90.74, 6.871287*^6, 3.623, 29., 4.424, 2.816, 17881.509, 
  "", 341.862, 10.43, "", "", "", 3.7, 72.91, 0.724}, 
 {"LBY", "Africa", "Libya", "2020-04-07", 20., 1., 1.429, 1., 0., 0.143, 
  2.911, 0.146, 0.208, 0.146, 0., 0.021, "", "", "", "", "", "", "", "", "", 
  27., "", "", 0.004, "", "", "", "", "samples tested", "", "", "", "", "", 
  "", "", "", "", 90.74, 6.871287*^6, 3.623, 29., 4.424, 2.816, 17881.509, 
  "", 341.862, 10.43, "", "", "", 3.7, 72.91, 0.724}, 
 {"LBY", "Africa", "Libya", "2020-04-08", 21., 1., 1.571, 1., 0., 0.143, 
  3.056, 0.146, 0.229, 0.146, 0., 0.021, "", "", "", "", "", "", "", "", "", 
  19., "", "", 0.003, "", "", "", "", "samples tested", "", "", "", "", "", 
  "", "", "", "", 88.89, 6.871287*^6, 3.623, 29., 4.424, 2.816, 17881.509, 
  "", 341.862, 10.43, "", "", "", 3.7, 72.91, 0.724}, 
 {"LBY", "Africa", "Libya", "2020-04-09", 24., 3., 1.857, 1., 0., 0., 3.493, 
  0.437, 0.27, 0.146, 0., 0., "", "", "", "", "", "", "", "", "", 116., "", 
  "", 0.017, 34., 0.005, 0.055, 18.3, "samples tested", "", "", "", "", "", 
  "", "", "", "", 88.89, 6.871287*^6, 3.623, 29., 4.424, 2.816, 17881.509, 
  "", 341.862, 10.43, "", "", "", 3.7, 72.91, 0.724}, 
 {"LBY", "Africa", "Libya", "2020-04-10", 24., 0., 1.857, 1., 0., 0., 3.493, 
  0., 0.27, 0.146, 0., 0., "", "", "", "", "", "", "", "", "", 15., "", "", 
  0.002, 34., 0.005, 0.055, 18.3, "samples tested", "", "", "", "", "", "", 
  "", "", "", 88.89, 6.871287*^6, 3.623, 29., 4.424, 2.816, 17881.509, "", 
  341.862, 10.43, "", "", "", 3.7, 72.91, 0.724}, 
 {"LBY", "Africa", "Libya", "2020-04-11", 24., 0., 0.857, 1., 0., 0., 3.493, 
  0., 0.125, 0.146, 0., 0., "", "", "", "", "", "", "", "", "", 16., "", "", 
  0.002, 32., 0.005, 0.027, 37.3, "samples tested", "", "", "", "", "", "", 
  "", "", "", 88.89, 6.871287*^6, 3.623, 29., 4.424, 2.816, 17881.509, "", 
  341.862, 10.43, "", "", "", 3.7, 72.91, 0.724}, 
 {"LBY", "Africa", "Libya", "2020-04-12", 25., 1., 1., 1., 0., 0., 3.638, 
  0.146, 0.146, 0.146, 0., 0., "", "", "", "", "", "", "", "", "", 11., "", 
  "", 0.002, 31., 0.005, 0.032, 31., "samples tested", "", "", "", "", "", 
  "", "", "", "", 88.89, 6.871287*^6, 3.623, 29., 4.424, 2.816, 17881.509, 
  "", 341.862, 10.43, "", "", "", 3.7, 72.91, 0.724}, 
 {"LBY", "Africa", "Libya", "2020-04-13", 26., 1., 1., 1., 0., 0., 3.784, 
  0.146, 0.146, 0.146, 0., 0., "", "", "", "", "", "", "", "", "", 9., "", 
  "", 0.001, 30., 0.004, 0.033, 30., "samples tested", "", "", "", "", "", 
  "", "", "", "", 88.89, 6.871287*^6, 3.623, 29., 4.424, 2.816, 17881.509, 
  "", 341.862, 10.43, "", "", "", 3.7, 72.91, 0.724}, 
 {"LBY", "Africa", "Libya", "2020-04-14", 35., 9., 2.143, 1., 0., 0., 5.094, 
  1.31, 0.312, 0.146, 0., 0., "", "", "", "", "", "", "", "", "", 16., "", 
  "", 0.002, 29., 0.004, 0.074, 13.5, "samples tested", "", "", "", "", "", 
  "", "", "", "", 88.89, 6.871287*^6, 3.623, 29., 4.424, 2.816, 17881.509, 
  "", 341.862, 10.43, "", "", "", 3.7, 72.91, 0.724}, 
 {"LBY", "Africa", "Libya", "2020-04-15", 48., 13., 3.857, 1., 0., 0., 6.986, 
  1.892, 0.561, 0.146, 0., 0., "", "", "", "", "", "", "", "", "", 49., "", 
  "", 0.007, 33., 0.005, 0.117, 8.6, "samples tested", "", "", "", "", "", 
  "", "", "", "", 88.89, 6.871287*^6, 3.623, 29., 4.424, 2.816, 17881.509, 
  "", 341.862, 10.43, "", "", "", 3.7, 72.91, 0.724}, 
 {"LBY", "Africa", "Libya", "2020-04-16", 49., 1., 3.571, 1., 0., 0., 7.131, 
  0.146, 0.52, 0.146, 0., 0., "", "", "", "", "", "", "", "", "", 64., "", 
  "", 0.009, 26., 0.004, 0.137, 7.3, "samples tested", "", "", "", "", "", 
  "", "", "", "", 96.3, 6.871287*^6, 3.623, 29., 4.424, 2.816, 17881.509, "", 
  341.862, 10.43, "", "", "", 3.7, 72.91, 0.724}, 
 {"LBY", "Africa", "Libya", "2020-04-17", 49., 0., 3.571, 1., 0., 0., 7.131, 
  0., 0.52, 0.146, 0., 0., "", "", "", "", "", "", "", "", "", 64., "", "", 
  0.009, 33., 0.005, 0.108, 9.2, "samples tested", "", "", "", "", "", "", 
  "", "", "", 100., 6.871287*^6, 3.623, 29., 4.424, 2.816, 17881.509, "", 
  341.862, 10.43, "", "", "", 3.7, 72.91, 0.724}, 
 {"LBY", "Africa", "Libya", "2020-04-18", 49., 0., 3.571, 1., 0., 0., 7.131, 
  0., 0.52, 0.146, 0., 0., "", "", "", "", "", "", "", "", "", 8., "", "", 
  0.001, 32., 0.005, 0.112, 9., "samples tested", "", "", "", "", "", "", "", 
  "", "", 100., 6.871287*^6, 3.623, 29., 4.424, 2.816, 17881.509, "", 
  341.862, 10.43, "", "", "", 3.7, 72.91, 0.724}, 
 {"LBY", "Africa", "Libya", "2020-04-19", 51., 2., 3.714, 1., 0., 0., 7.422, 
  0.291, 0.541, 0.146, 0., 0., "", "", "", "", "", "", "", "", "", 25., "", 
  "", 0.004, 34., 0.005, 0.109, 9.2, "samples tested", "", "", "", "", "", 
  "", "", "", "", 100., 6.871287*^6, 3.623, 29., 4.424, 2.816, 17881.509, "", 
  341.862, 10.43, "", "", "", 3.7, 72.91, 0.724}, 
 {"LBY", "Africa", "Libya", "2020-04-20", 51., 0., 3.571, 1., 0., 0., 7.422, 
  0., 0.52, 0.146, 0., 0., "", "", "", "", "", "", "", "", "", 58., "", "", 
  0.008, 41., 0.006, 0.087, 11.5, "samples tested", "", "", "", "", "", "", 
  "", "", "", 100., 6.871287*^6, 3.623, 29., 4.424, 2.816, 17881.509, "", 
  341.862, 10.43, "", "", "", 3.7, 72.91, 0.724}, 
 {"LBY", "Africa", "Libya", "2020-04-21", 51., 0., 2.286, 1., 0., 0., 7.422, 
  0., 0.333, 0.146, 0., 0., "", "", "", "", "", "", "", "", "", 83., "", "", 
  0.012, 50., 0.007, 0.046, 21.9, "samples tested", "", "", "", "", "", "", 
  "", "", "", 100., 6.871287*^6, 3.623, 29., 4.424, 2.816, 17881.509, "", 
  341.862, 10.43, "", "", "", 3.7, 72.91, 0.724}, 
 {"LBY", "Africa", "Libya", "2020-04-22", 59., 8., 1.571, 1., 0., 0., 8.586, 
  1.164, 0.229, 0.146, 0., 0., "", "", "", "", "", "", "", "", "", 97., "", 
  "", 0.014, 57., 0.008, 0.028, 36.3, "samples tested", "", "", "", "", "", 
  "", "", "", "", 100., 6.871287*^6, 3.623, 29., 4.424, 2.816, 17881.509, "", 
  341.862, 10.43, "", "", "", 3.7, 72.91, 0.724}, 
 {"LBY", "Africa", "Libya", "2020-04-23", 60., 1., 1.571, 2., 1., 0.143, 
  8.732, 0.146, 0.229, 0.291, 0.146, 0.021, "", "", "", "", "", "", "", "", 
  "", 156., "", "", 0.023, 70., 0.01, 0.022, 44.6, "samples tested", "", "", 
  "", "", "", "", "", "", "", 100., 6.871287*^6, 3.623, 29., 4.424, 2.816, 
  17881.509, "", 341.862, 10.43, "", "", "", 3.7, 72.91, 0.724}, 
 {"LBY", "Africa", "Libya", "2020-04-24", 61., 1., 1.714, 2., 0., 0.143, 
  8.878, 0.146, 0.249, 0.291, 0., 0.021, "", "", "", "", "", "", "", "", "", 
  82., "", "", 0.012, 73., 0.011, 0.023, 42.6, "samples tested", "", "", "", 
  "", "", "", "", "", "", 100., 6.871287*^6, 3.623, 29., 4.424, 2.816, 
  17881.509, "", 341.862, 10.43, "", "", "", 3.7, 72.91, 0.724}, 
 {"LBY", "Africa", "Libya", "2020-04-25", 61., 0., 1.714, 2., 0., 0.143, 
  8.878, 0., 0.249, 0.291, 0., 0.021, "", "", "", "", "", "", "", "", "", 
  42., "", "", 0.006, 78., 0.011, 0.022, 45.5, "samples tested", "", "", "", 
  "", "", "", "", "", "", 100., 6.871287*^6, 3.623, 29., 4.424, 2.816, 
  17881.509, "", 341.862, 10.43, "", "", "", 3.7, 72.91, 0.724}, 
 {"LBY", "Africa", "Libya", "2020-04-26", 61., 0., 1.429, 2., 0., 0.143, 
  8.878, 0., 0.208, 0.291, 0., 0.021, "", "", "", "", "", "", "", "", "", 
  162., "", "", 0.024, 97., 0.014, 0.015, 67.9, "samples tested", "", "", "", 
  "", "", "", "", "", "", 100., 6.871287*^6, 3.623, 29., 4.424, 2.816, 
  17881.509, "", 341.862, 10.43, "", "", "", 3.7, 72.91, 0.724}, 
 {"LBY", "Africa", "Libya", "2020-04-27", 61., 0., 1.429, 2., 0., 0.143, 
  8.878, 0., 0.208, 0.291, 0., 0.021, "", "", "", "", "", "", "", "", "", 
  82., "", "", 0.012, 101., 0.015, 0.014, 70.7, "samples tested", "", "", "", 
  "", "", "", "", "", "", 100., 6.871287*^6, 3.623, 29., 4.424, 2.816, 
  17881.509, "", 341.862, 10.43, "", "", "", 3.7, 72.91, 0.724}, 
 {"LBY", "Africa", "Libya", "2020-04-28", 61., 0., 1.429, 2., 0., 0.143, 
  8.878, 0., 0.208, 0.291, 0., 0.021, "", "", "", "", "", "", "", "", "", 
  97., "", "", 0.014, 103., 0.015, 0.014, 72.1, "samples tested", "", "", "", 
  "", "", "", "", "", "", 100., 6.871287*^6, 3.623, 29., 4.424, 2.816, 
  17881.509, "", 341.862, 10.43, "", "", "", 3.7, 72.91, 0.724}, 
 {"LBY", "Africa", "Libya", "2020-04-29", 61., 0., 0.286, 2., 0., 0.143, 
  8.878, 0., 0.042, 0.291, 0., 0.021, "", "", "", "", "", "", "", "", "", 
  55., "", "", 0.008, 97., 0.014, 0.003, 339.2, "samples tested", "", "", "", 
  "", "", "", "", "", "", 100., 6.871287*^6, 3.623, 29., 4.424, 2.816, 
  17881.509, "", 341.862, 10.43, "", "", "", 3.7, 72.91, 0.724}, 
 {"LBY", "Africa", "Libya", "2020-04-30", 61., 0., 0.143, 3., 1., 0.143, 
  8.878, 0., 0.021, 0.437, 0.146, 0.021, "", "", "", "", "", "", "", "", "", 
  92., "", "", 0.013, 87., 0.013, 0.002, 608.4, "samples tested", "", "", "", 
  "", "", "", "", "", "", 100., 6.871287*^6, 3.623, 29., 4.424, 2.816, 
  17881.509, "", 341.862, 10.43, "", "", "", 3.7, 72.91, 0.724}, 
 {"LBY", "Africa", "Libya", "2020-05-01", 63., 2., 0.286, 3., 0., 0.143, 
  9.169, 0.291, 0.042, 0.437, 0., 0.021, "", "", "", "", "", "", "", "", "", 
  148., "", "", 0.022, 97., 0.014, 0.003, 339.2, "samples tested", "", "", 
  "", "", "", "", "", "", "", 100., 6.871287*^6, 3.623, 29., 4.424, 2.816, 
  17881.509, "", 341.862, 10.43, "", "", "", 3.7, 72.91, 0.724}, 
 {"LBY", "Africa", "Libya", "2020-05-02", 63., 0., 0.286, 3., 0., 0.143, 
  9.169, 0., 0.042, 0.437, 0., 0.021, "", "", "", "", "", "", "", "", "", 
  58., "", "", 0.008, 99., 0.014, 0.003, 346.2, "samples tested", "", "", "", 
  "", "", "", "", "", "", 100., 6.871287*^6, 3.623, 29., 4.424, 2.816, 
  17881.509, "", 341.862, 10.43, "", "", "", 3.7, 72.91, 0.724}, 
 {"LBY", "Africa", "Libya", "2020-05-03", 63., 0., 0.286, 3., 0., 0.143, 
  9.169, 0., 0.042, 0.437, 0., 0.021, "", "", "", "", "", "", "", "", "", 
  47., "", "", 0.007, 83., 0.012, 0.003, 290.2, "samples tested", "", "", "", 
  "", "", "", "", "", "", 100., 6.871287*^6, 3.623, 29., 4.424, 2.816, 
  17881.509, "", 341.862, 10.43, "", "", "", 3.7, 72.91, 0.724}, 
 {"LBY", "Africa", "Libya", "2020-05-04", 63., 0., 0.286, 3., 0., 0.143, 
  9.169, 0., 0.042, 0.437, 0., 0.021, "", "", "", "", "", "", "", "", "", 
  136., "", "", 0.02, 90., 0.013, 0.003, 314.7, "samples tested", "", "", "", 
  "", "", "", "", "", "", 100., 6.871287*^6, 3.623, 29., 4.424, 2.816, 
  17881.509, "", 341.862, 10.43, "", "", "", 3.7, 72.91, 0.724}, 
 {"LBY", "Africa", "Libya", "2020-05-05", 63., 0., 0.286, 3., 0., 0.143, 
  9.169, 0., 0.042, 0.437, 0., 0.021, "", "", "", "", "", "", "", "", "", 
  168., "", "", 0.024, 101., 0.015, 0.003, 353.1, "samples tested", "", "", 
  "", "", "", "", "", "", "", 100., 6.871287*^6, 3.623, 29., 4.424, 2.816, 
  17881.509, "", 341.862, 10.43, "", "", "", 3.7, 72.91, 0.724}, 
 {"LBY", "Africa", "Libya", "2020-05-06", 64., 1., 0.429, 3., 0., 0.143, 
  9.314, 0.146, 0.062, 0.437, 0., 0.021, "", "", "", "", "", "", "", "", "", 
  254., "", "", 0.037, 129., 0.019, 0.003, 300.7, "samples tested", "", "", 
  "", "", "", "", "", "", "", 100., 6.871287*^6, 3.623, 29., 4.424, 2.816, 
  17881.509, "", 341.862, 10.43, "", "", "", 3.7, 72.91, 0.724}, 
 {"LBY", "Africa", "Libya", "2020-05-07", 64., 0., 0.429, 3., 0., 0., 9.314, 
  0., 0.062, 0.437, 0., 0., "", "", "", "", "", "", "", "", "", 68., "", "", 
  0.01, 126., 0.018, 0.003, 293.7, "samples tested", "", "", "", "", "", "", 
  "", "", "", 100., 6.871287*^6, 3.623, 29., 4.424, 2.816, 17881.509, "", 
  341.862, 10.43, "", "", "", 3.7, 72.91, 0.724}, 
 {"LBY", "Africa", "Libya", "2020-05-08", 64., 0., 0.143, 3., 0., 0., 9.314, 
  0., 0.021, 0.437, 0., 0., "", "", "", "", "", "", "", "", "", 144., "", "", 
  0.021, 125., 0.018, 0.001, 874.1, "samples tested", "", "", "", "", "", "", 
  "", "", "", 100., 6.871287*^6, 3.623, 29., 4.424, 2.816, 17881.509, "", 
  341.862, 10.43, "", "", "", 3.7, 72.91, 0.724}, 
 {"LBY", "Africa", "Libya", "2020-05-09", 64., 0., 0.143, 3., 0., 0., 9.314, 
  0., 0.021, 0.437, 0., 0., "", "", "", "", "", "", "", "", "", 121., "", "", 
  0.018, 134., 0.02, 0.001, 937.1, "samples tested", "", "", "", "", "", "", 
  "", "", "", 100., 6.871287*^6, 3.623, 29., 4.424, 2.816, 17881.509, "", 
  341.862, 10.43, "", "", "", 3.7, 72.91, 0.724}, 
 {"LBY", "Africa", "Libya", "2020-05-10", 64., 0., 0.143, 3., 0., 0., 9.314, 
  0., 0.021, 0.437, 0., 0., "", "", "", "", "", "", "", "", "", 77., "", "", 
  0.011, 138., 0.02, 0.001, 965., "samples tested", "", "", "", "", "", "", 
  "", "", "", 100., 6.871287*^6, 3.623, 29., 4.424, 2.816, 17881.509, "", 
  341.862, 10.43, "", "", "", 3.7, 72.91, 0.724}, 
 {"LBY", "Africa", "Libya", "2020-05-11", 64., 0., 0.143, 3., 0., 0., 9.314, 
  0., 0.021, 0.437, 0., 0., "", "", "", "", "", "", "", "", "", 83., "", "", 
  0.012, 131., 0.019, 0.001, 916.1, "samples tested", "", "", "", "", "", "", 
  "", "", "", 100., 6.871287*^6, 3.623, 29., 4.424, 2.816, 17881.509, "", 
  341.862, 10.43, "", "", "", 3.7, 72.91, 0.724}, 
 {"LBY", "Africa", "Libya", "2020-05-12", 64., 0., 0.143, 3., 0., 0., 9.314, 
  0., 0.021, 0.437, 0., 0., "", "", "", "", "", "", "", "", "", 100., "", "", 
  0.015, 121., 0.018, 0.001, 846.2, "samples tested", "", "", "", "", "", "", 
  "", "", "", 100., 6.871287*^6, 3.623, 29., 4.424, 2.816, 17881.509, "", 
  341.862, 10.43, "", "", "", 3.7, 72.91, 0.724}, 
 {"LBY", "Africa", "Libya", "2020-05-13", 64., 0., 0., 3., 0., 0., 9.314, 0., 
  0., 0.437, 0., 0., "", "", "", "", "", "", "", "", "", 120., "", "", 0.017, 
  102., 0.015, 0., "", "samples tested", "", "", "", "", "", "", "", "", "", 
  100., 6.871287*^6, 3.623, 29., 4.424, 2.816, 17881.509, "", 341.862, 10.43, 
  "", "", "", 3.7, 72.91, 0.724}, {"LBY", "Africa", "Libya", "2020-05-14", 
  64., 0., 0., 3., 0., 0., 9.314, 0., 0., 0.437, 0., 0., "", "", "", "", "", 
  "", "", "", "", 56., "", "", 0.008, 100., 0.015, 0., "", "samples tested", 
  "", "", "", "", "", "", "", "", "", 100., 6.871287*^6, 3.623, 29., 4.424, 
  2.816, 17881.509, "", 341.862, 10.43, "", "", "", 3.7, 72.91, 0.724}, 
 {"LBY", "Africa", "Libya", "2020-05-15", 64., 0., 0., 3., 0., 0., 9.314, 0., 
  0., 0.437, 0., 0., "", "", "", "", "", "", "", "", "", 95., "", "", 0.014, 
  93., 0.014, 0., "", "samples tested", "", "", "", "", "", "", "", "", "", 
  100., 6.871287*^6, 3.623, 29., 4.424, 2.816, 17881.509, "", 341.862, 10.43, 
  "", "", "", 3.7, 72.91, 0.724}, {"LBY", "Africa", "Libya", "2020-05-16", 
  65., 1., 0.143, 3., 0., 0., 9.46, 0.146, 0.021, 0.437, 0., 0., "", "", "", 
  "", "", "", "", "", "", 56., "", "", 0.008, 84., 0.012, 0.002, 587.4, 
  "samples tested", "", "", "", "", "", "", "", "", "", 100., 6.871287*^6, 
  3.623, 29., 4.424, 2.816, 17881.509, "", 341.862, 10.43, "", "", "", 3.7, 
  72.91, 0.724}, {"LBY", "Africa", "Libya", "2020-05-17", 65., 0., 0.143, 3., 
  0., 0., 9.46, 0., 0.021, 0.437, 0., 0., "", "", "", "", "", "", "", "", "", 
  43., "", "", 0.006, 79., 0.011, 0.002, 552.4, "samples tested", "", "", "", 
  "", "", "", "", "", "", 100., 6.871287*^6, 3.623, 29., 4.424, 2.816, 
  17881.509, "", 341.862, 10.43, "", "", "", 3.7, 72.91, 0.724}, 
 {"LBY", "Africa", "Libya", "2020-05-18", 65., 0., 0.143, 3., 0., 0., 9.46, 
  0., 0.021, 0.437, 0., 0., "", "", "", "", "", "", "", "", "", 178., "", "", 
  0.026, 93., 0.014, 0.002, 650.3, "samples tested", "", "", "", "", "", "", 
  "", "", "", 100., 6.871287*^6, 3.623, 29., 4.424, 2.816, 17881.509, "", 
  341.862, 10.43, "", "", "", 3.7, 72.91, 0.724}, 
 {"LBY", "Africa", "Libya", "2020-05-19", 68., 3., 0.571, 3., 0., 0., 9.896, 
  0.437, 0.083, 0.437, 0., 0., "", "", "", "", "", "", "", "", "", 200., "", 
  "", 0.029, 107., 0.016, 0.005, 187.4, "samples tested", "", "", "", "", "", 
  "", "", "", "", 100., 6.871287*^6, 3.623, 29., 4.424, 2.816, 17881.509, "", 
  341.862, 10.43, "", "", "", 3.7, 72.91, 0.724}, 
 {"LBY", "Africa", "Libya", "2020-05-20", 69., 1., 0.714, 3., 0., 0., 10.042, 
  0.146, 0.104, 0.437, 0., 0., "", "", "", "", "", "", "", "", "", 241., "", 
  "", 0.035, 124., 0.018, 0.006, 173.7, "samples tested", "", "", "", "", "", 
  "", "", "", "", 100., 6.871287*^6, 3.623, 29., 4.424, 2.816, 17881.509, "", 
  341.862, 10.43, "", "", "", 3.7, 72.91, 0.724}, 
 {"LBY", "Africa", "Libya", "2020-05-21", 71., 2., 1., 3., 0., 0., 10.333, 
  0.291, 0.146, 0.437, 0., 0., "", "", "", "", "", "", "", "", "", 326., "", 
  "", 0.047, 163., 0.024, 0.006, 163., "samples tested", "", "", "", "", "", 
  "", "", "", "", 100., 6.871287*^6, 3.623, 29., 4.424, 2.816, 17881.509, "", 
  341.862, 10.43, "", "", "", 3.7, 72.91, 0.724}, 
 {"LBY", "Africa", "Libya", "2020-05-22", 72., 1., 1.143, 3., 0., 0., 10.478, 
  0.146, 0.166, 0.437, 0., 0., "", "", "", "", "", "", "", "", "", 238., "", 
  "", 0.035, 183., 0.027, 0.006, 160.1, "samples tested", "", "", "", "", "", 
  "", "", "", "", 100., 6.871287*^6, 3.623, 29., 4.424, 2.816, 17881.509, "", 
  341.862, 10.43, "", "", "", 3.7, 72.91, 0.724}, 
 {"LBY", "Africa", "Libya", "2020-05-23", 75., 3., 1.429, 3., 0., 0., 10.915, 
  0.437, 0.208, 0.437, 0., 0., "", "", "", "", "", "", "", "", "", 152., "", 
  "", 0.022, 197., 0.029, 0.007, 137.9, "samples tested", "", "", "", "", "", 
  "", "", "", "", 100., 6.871287*^6, 3.623, 29., 4.424, 2.816, 17881.509, "", 
  341.862, 10.43, "", "", "", 3.7, 72.91, 0.724}, 
 {"LBY", "Africa", "Libya", "2020-05-24", 75., 0., 1.429, 3., 0., 0., 10.915, 
  0., 0.208, 0.437, 0., 0., "", "", "", "", "", "", "", "", "", 413., "", "", 
  0.06, 250., 0.036, 0.006, 174.9, "samples tested", "", "", "", "", "", "", 
  "", "", "", 100., 6.871287*^6, 3.623, 29., 4.424, 2.816, 17881.509, "", 
  341.862, 10.43, "", "", "", 3.7, 72.91, 0.724}, 
 {"LBY", "Africa", "Libya", "2020-05-25", 75., 0., 1.429, 3., 0., 0., 10.915, 
  0., 0.208, 0.437, 0., 0., "", "", "", "", "", "", "", "", "", 123., "", "", 
  0.018, 242., 0.035, 0.006, 169.3, "samples tested", "", "", "", "", "", "", 
  "", "", "", 100., 6.871287*^6, 3.623, 29., 4.424, 2.816, 17881.509, "", 
  341.862, 10.43, "", "", "", 3.7, 72.91, 0.724}, 
 {"LBY", "Africa", "Libya", "2020-05-26", 77., 2., 1.286, 3., 0., 0., 11.206, 
  0.291, 0.187, 0.437, 0., 0., "", "", "", "", "", "", "", "", "", 66., "", 
  "", 0.01, 223., 0.032, 0.006, 173.4, "samples tested", "", "", "", "", "", 
  "", "", "", "", 100., 6.871287*^6, 3.623, 29., 4.424, 2.816, 17881.509, "", 
  341.862, 10.43, "", "", "", 3.7, 72.91, 0.724}, 
 {"LBY", "Africa", "Libya", "2020-05-27", 99., 22., 4.286, 4., 1., 0.143, 
  14.408, 3.202, 0.624, 0.582, 0.146, 0.021, "", "", "", "", "", "", "", "", 
  "", 333., "", "", 0.048, 236., 0.034, 0.018, 55.1, "samples tested", "", 
  "", "", "", "", "", "", "", "", 100., 6.871287*^6, 3.623, 29., 4.424, 
  2.816, 17881.509, "", 341.862, 10.43, "", "", "", 3.7, 72.91, 0.724}, 
 {"LBY", "Africa", "Libya", "2020-05-28", 105., 6., 4.857, 5., 1., 0.286, 
  15.281, 0.873, 0.707, 0.728, 0.146, 0.042, "", "", "", "", "", "", "", "", 
  "", 269., "", "", 0.039, 228., 0.033, 0.021, 46.9, "samples tested", "", 
  "", "", "", "", "", "", "", "", 96.3, 6.871287*^6, 3.623, 29., 4.424, 
  2.816, 17881.509, "", 341.862, 10.43, "", "", "", 3.7, 72.91, 0.724}, 
 {"LBY", "Africa", "Libya", "2020-05-29", 118., 13., 6.571, 5., 0., 0.286, 
  17.173, 1.892, 0.956, 0.728, 0., 0.042, 1.18, "", "", "", "", "", "", "", 
  "", 423., "", "", 0.062, 254., 0.037, 0.026, 38.7, "samples tested", "", 
  "", "", "", "", "", "", "", "", 96.3, 6.871287*^6, 3.623, 29., 4.424, 
  2.816, 17881.509, "", 341.862, 10.43, "", "", "", 3.7, 72.91, 0.724}, 
 {"LBY", "Africa", "Libya", "2020-05-30", 130., 12., 7.857, 5., 0., 0.286, 
  18.919, 1.746, 1.143, 0.728, 0., 0.042, 1.18, "", "", "", "", "", "", "", 
  "", 322., "", "", 0.047, 278., 0.04, 0.028, 35.4, "samples tested", "", "", 
  "", "", "", "", "", "", "", 96.3, 6.871287*^6, 3.623, 29., 4.424, 2.816, 
  17881.509, "", 341.862, 10.43, "", "", "", 3.7, 72.91, 0.724}, 
 {"LBY", "Africa", "Libya", "2020-05-31", 156., 26., 11.571, 5., 0., 0.286, 
  22.703, 3.784, 1.684, 0.728, 0., 0.042, 1.18, "", "", "", "", "", "", "", 
  "", 475., "", "", 0.069, 287., 0.042, 0.04, 24.8, "samples tested", "", "", 
  "", "", "", "", "", "", "", 96.3, 6.871287*^6, 3.623, 29., 4.424, 2.816, 
  17881.509, "", 341.862, 10.43, "", "", "", 3.7, 72.91, 0.724}, 
 {"LBY", "Africa", "Libya", "2020-06-01", 168., 12., 13.286, 5., 0., 0.286, 
  24.45, 1.746, 1.934, 0.728, 0., 0.042, 1.18, "", "", "", "", "", "", "", 
  "", 658., "", "", 0.096, 364., 0.053, 0.036, 27.4, "samples tested", "", 
  "", "", "", "", "", "", "", "", 96.3, 6.871287*^6, 3.623, 29., 4.424, 
  2.816, 17881.509, "", 341.862, 10.43, "", "", "", 3.7, 72.91, 0.724}, 
 {"LBY", "Africa", "Libya", "2020-06-02", 182., 14., 15., 5., 0., 0.286, 
  26.487, 2.037, 2.183, 0.728, 0., 0.042, 1.19, "", "", "", "", "", "", "", 
  "", 504., "", "", 0.073, 426., 0.062, 0.035, 28.4, "samples tested", "", 
  "", "", "", "", "", "", "", "", 96.3, 6.871287*^6, 3.623, 29., 4.424, 
  2.816, 17881.509, "", 341.862, 10.43, "", "", "", 3.7, 72.91, 0.724}, 
 {"LBY", "Africa", "Libya", "2020-06-03", 196., 14., 13.857, 5., 0., 0.143, 
  28.524, 2.037, 2.017, 0.728, 0., 0.021, 1.2, "", "", "", "", "", "", "", 
  "", 612., "", "", 0.089, 466., 0.068, 0.03, 33.6, "samples tested", "", "", 
  "", "", "", "", "", "", "", 96.3, 6.871287*^6, 3.623, 29., 4.424, 2.816, 
  17881.509, "", 341.862, 10.43, "", "", "", 3.7, 72.91, 0.724}, 
 {"LBY", "Africa", "Libya", "2020-06-04", 209., 13., 14.857, 5., 0., 0., 
  30.416, 1.892, 2.162, 0.728, 0., 0., 1.21, "", "", "", "", "", "", "", "", 
  648., "", "", 0.094, 520., 0.076, 0.029, 35., "samples tested", "", "", "", 
  "", "", "", "", "", "", 96.3, 6.871287*^6, 3.623, 29., 4.424, 2.816, 
  17881.509, "", 341.862, 10.43, "", "", "", 3.7, 72.91, 0.724}, 
 {"LBY", "Africa", "Libya", "2020-06-05", 239., 30., 17.286, 5., 0., 0., 
  34.782, 4.366, 2.516, 0.728, 0., 0., 1.22, "", "", "", "", "", "", "", "", 
  635., "", "", 0.092, 551., 0.08, 0.031, 31.9, "samples tested", "", "", "", 
  "", "", "", "", "", "", 96.3, 6.871287*^6, 3.623, 29., 4.424, 2.816, 
  17881.509, "", 341.862, 10.43, "", "", "", 3.7, 72.91, 0.724}, 
 {"LBY", "Africa", "Libya", "2020-06-06", 256., 17., 18., 5., 0., 0., 37.256, 
  2.474, 2.62, 0.728, 0., 0., 1.22, "", "", "", "", "", "", "", "", 396., "", 
  "", 0.058, 561., 0.082, 0.032, 31.2, "samples tested", "", "", "", "", "", 
  "", "", "", "", 96.3, 6.871287*^6, 3.623, 29., 4.424, 2.816, 17881.509, "", 
  341.862, 10.43, "", "", "", 3.7, 72.91, 0.724}, 
 {"LBY", "Africa", "Libya", "2020-06-07", 256., 0., 14.286, 5., 0., 0., 
  37.256, 0., 2.079, 0.728, 0., 0., 1.23, "", "", "", "", "", "", "", "", 
  370., "", "", 0.054, 546., 0.079, 0.026, 38.2, "samples tested", "", "", 
  "", "", "", "", "", "", "", 96.3, 6.871287*^6, 3.623, 29., 4.424, 2.816, 
  17881.509, "", 341.862, 10.43, "", "", "", 3.7, 72.91, 0.724}, 
 {"LBY", "Africa", "Libya", "2020-06-08", 332., 76., 23.429, 5., 0., 0., 
  48.317, 11.061, 3.41, 0.728, 0., 0., 1.24, "", "", "", "", "", "", "", "", 
  887., "", "", 0.129, 579., 0.084, 0.04, 24.7, "samples tested", "", "", "", 
  "", "", "", "", "", "", 96.3, 6.871287*^6, 3.623, 29., 4.424, 2.816, 
  17881.509, "", 341.862, 10.43, "", "", "", 3.7, 72.91, 0.724}, 
 {"LBY", "Africa", "Libya", "2020-06-09", 359., 27., 25.286, 5., 0., 0., 
  52.246, 3.929, 3.68, 0.728, 0., 0., 1.22, "", "", "", "", "", "", "", "", 
  540., "", "", 0.079, 584., 0.085, 0.043, 23.1, "samples tested", "", "", 
  "", "", "", "", "", "", "", 96.3, 6.871287*^6, 3.623, 29., 4.424, 2.816, 
  17881.509, "", 341.862, 10.43, "", "", "", 3.7, 72.91, 0.724}, 
 {"LBY", "Africa", "Libya", "2020-06-10", 378., 19., 26., 5., 0., 0., 55.012, 
  2.765, 3.784, 0.728, 0., 0., 1.2, "", "", "", "", "", "", "", "", 683., "", 
  "", 0.099, 594., 0.086, 0.044, 22.8, "samples tested", "", "", "", "", "", 
  "", "", "", "", 96.3, 6.871287*^6, 3.623, 29., 4.424, 2.816, 17881.509, "", 
  341.862, 10.43, "", "", "", 3.7, 72.91, 0.724}, 
 {"LBY", "Africa", "Libya", "2020-06-11", 393., 15., 26.286, 5., 0., 0., 
  57.195, 2.183, 3.825, 0.728, 0., 0., 1.19, "", "", "", "", "", "", "", "", 
  1140., "", "", 0.166, 664., 0.097, 0.04, 25.3, "samples tested", "", "", 
  "", "", "", "", "", "", "", 96.3, 6.871287*^6, 3.623, 29., 4.424, 2.816, 
  17881.509, "", 341.862, 10.43, "", "", "", 3.7, 72.91, 0.724}, 
 {"LBY", "Africa", "Libya", "2020-06-12", 409., 16., 24.286, 6., 1., 0.143, 
  59.523, 2.329, 3.534, 0.873, 0.146, 0.021, 1.18, "", "", "", "", "", "", 
  "", "", 687., "", "", 0.1, 672., 0.098, 0.036, 27.7, "samples tested", "", 
  "", "", "", "", "", "", "", "", 96.3, 6.871287*^6, 3.623, 29., 4.424, 
  2.816, 17881.509, "", 341.862, 10.43, "", "", "", 3.7, 72.91, 0.724}, 
 {"LBY", "Africa", "Libya", "2020-06-13", 418., 9., 23.143, 8., 2., 0.429, 
  60.833, 1.31, 3.368, 1.164, 0.291, 0.062, 1.17, "", "", "", "", "", "", "", 
  "", 830., "", "", 0.121, 734., 0.107, 0.032, 31.7, "samples tested", "", 
  "", "", "", "", "", "", "", "", 96.3, 6.871287*^6, 3.623, 29., 4.424, 
  2.816, 17881.509, "", 341.862, 10.43, "", "", "", 3.7, 72.91, 0.724}, 
 {"LBY", "Africa", "Libya", "2020-06-14", 454., 36., 28.286, 10., 2., 0.714, 
  66.072, 5.239, 4.117, 1.455, 0.291, 0.104, 1.16, "", "", "", "", "", "", 
  "", "", 1107., "", "", 0.161, 839., 0.122, 0.034, 29.7, "samples tested", 
  "", "", "", "", "", "", "", "", "", 96.3, 6.871287*^6, 3.623, 29., 4.424, 
  2.816, 17881.509, "", 341.862, 10.43, "", "", "", 3.7, 72.91, 0.724}, 
 {"LBY", "Africa", "Libya", "2020-06-15", 467., 13., 19.286, 10., 0., 0.714, 
  67.964, 1.892, 2.807, 1.455, 0., 0.104, 1.15, "", "", "", "", "", "", "", 
  "", 671., "", "", 0.098, 808., 0.118, 0.024, 41.9, "samples tested", "", 
  "", "", "", "", "", "", "", "", 96.3, 6.871287*^6, 3.623, 29., 4.424, 
  2.816, 17881.509, "", 341.862, 10.43, "", "", "", 3.7, 72.91, 0.724}, 
 {"LBY", "Africa", "Libya", "2020-06-16", 484., 17., 17.857, 10., 0., 0.714, 
  70.438, 2.474, 2.599, 1.455, 0., 0.104, 1.15, "", "", "", "", "", "", "", 
  "", 1038., "", "", 0.151, 879., 0.128, 0.02, 49.2, "samples tested", "", 
  "", "", "", "", "", "", "", "", 96.3, 6.871287*^6, 3.623, 29., 4.424, 
  2.816, 17881.509, "", 341.862, 10.43, "", "", "", 3.7, 72.91, 0.724}, 
 {"LBY", "Africa", "Libya", "2020-06-17", 500., 16., 17.429, 10., 0., 0.714, 
  72.767, 2.329, 2.536, 1.455, 0., 0.104, 1.16, "", "", "", "", "", "", "", 
  "", 571., "", "", 0.083, 863., 0.126, 0.02, 49.5, "samples tested", "", "", 
  "", "", "", "", "", "", "", 96.3, 6.871287*^6, 3.623, 29., 4.424, 2.816, 
  17881.509, "", 341.862, 10.43, "", "", "", 3.7, 72.91, 0.724}, 
 {"LBY", "Africa", "Libya", "2020-06-18", 510., 10., 16.714, 10., 0., 0.714, 
  74.222, 1.455, 2.432, 1.455, 0., 0.104, 1.17, "", "", "", "", "", "", "", 
  "", 1358., "", "", 0.198, 895., 0.13, 0.019, 53.5, "samples tested", "", 
  "", "", "", "", "", "", "", "", 96.3, 6.871287*^6, 3.623, 29., 4.424, 
  2.816, 17881.509, "", 341.862, 10.43, "", "", "", 3.7, 72.91, 0.724}, 
 {"LBY", "Africa", "Libya", "2020-06-19", 520., 10., 15.857, 10., 0., 0.571, 
  75.677, 1.455, 2.308, 1.455, 0., 0.083, 1.18, "", "", "", "", "", "", "", 
  "", 825., "", "", 0.12, 914., 0.133, 0.017, 57.6, "samples tested", "", "", 
  "", "", "", "", "", "", "", 96.3, 6.871287*^6, 3.623, 29., 4.424, 2.816, 
  17881.509, "", 341.862, 10.43, "", "", "", 3.7, 72.91, 0.724}, 
 {"LBY", "Africa", "Libya", "2020-06-20", 544., 24., 18., 10., 0., 0.286, 
  79.17, 3.493, 2.62, 1.455, 0., 0.042, 1.2, "", "", "", "", "", "", "", "", 
  974., "", "", 0.142, 935., 0.136, 0.019, 51.9, "samples tested", "", "", 
  "", "", "", "", "", "", "", 96.3, 6.871287*^6, 3.623, 29., 4.424, 2.816, 
  17881.509, "", 341.862, 10.43, "", "", "", 3.7, 72.91, 0.724}, 
 {"LBY", "Africa", "Libya", "2020-06-21", 571., 27., 16.714, 10., 0., 0., 
  83.099, 3.929, 2.432, 1.455, 0., 0., 1.21, "", "", "", "", "", "", "", "", 
  704., "", "", 0.102, 877., 0.128, 0.019, 52.5, "samples tested", "", "", 
  "", "", "", "", "", "", "", 96.3, 6.871287*^6, 3.623, 29., 4.424, 2.816, 
  17881.509, "", 341.862, 10.43, "", "", "", 3.7, 72.91, 0.724}, 
 {"LBY", "Africa", "Libya", "2020-06-22", 595., 24., 18.286, 10., 0., 0., 
  86.592, 3.493, 2.661, 1.455, 0., 0., 1.22, "", "", "", "", "", "", "", "", 
  1055., "", "", 0.154, 932., 0.136, 0.02, 51., "samples tested", "", "", "", 
  "", "", "", "", "", "", 96.3, 6.871287*^6, 3.623, 29., 4.424, 2.816, 
  17881.509, "", 341.862, 10.43, "", "", "", 3.7, 72.91, 0.724}, 
 {"LBY", "Africa", "Libya", "2020-06-23", 639., 44., 22.143, 17., 7., 1., 
  92.996, 6.403, 3.223, 2.474, 1.019, 0.146, 1.23, "", "", "", "", "", "", 
  "", "", 775., "", "", 0.113, 895., 0.13, 0.025, 40.4, "samples tested", "", 
  "", "", "", "", "", "", "", "", 96.3, 6.871287*^6, 3.623, 29., 4.424, 
  2.816, 17881.509, "", 341.862, 10.43, "", "", "", 3.7, 72.91, 0.724}, 
 {"LBY", "Africa", "Libya", "2020-06-24", 670., 31., 24.286, 18., 1., 1.143, 
  97.507, 4.512, 3.534, 2.62, 0.146, 0.166, 1.24, "", "", "", "", "", "", "", 
  "", 1005., "", "", 0.146, 957., 0.139, 0.025, 39.4, "samples tested", "", 
  "", "", "", "", "", "", "", "", 96.3, 6.871287*^6, 3.623, 29., 4.424, 
  2.816, 17881.509, "", 341.862, 10.43, "", "", "", 3.7, 72.91, 0.724}, 
 {"LBY", "Africa", "Libya", "2020-06-25", 698., 28., 26.857, 18., 0., 1.143, 
  101.582, 4.075, 3.909, 2.62, 0., 0.166, 1.24, "", "", "", "", "", "", "", 
  "", 786., "", "", 0.114, 875., 0.127, 0.031, 32.6, "samples tested", "", 
  "", "", "", "", "", "", "", "", 96.3, 6.871287*^6, 3.623, 29., 4.424, 
  2.816, 17881.509, "", 341.862, 10.43, "", "", "", 3.7, 72.91, 0.724}, 
 {"LBY", "Africa", "Libya", "2020-06-26", 713., 15., 27.571, 18., 0., 1.143, 
  103.765, 2.183, 4.013, 2.62, 0., 0.166, 1.24, "", "", "", "", "", "", "", 
  "", 476., "", "", 0.069, 825., 0.12, 0.033, 29.9, "samples tested", "", "", 
  "", "", "", "", "", "", "", 96.3, 6.871287*^6, 3.623, 29., 4.424, 2.816, 
  17881.509, "", 341.862, 10.43, "", "", "", 3.7, 72.91, 0.724}, 
 {"LBY", "Africa", "Libya", "2020-06-27", 727., 14., 26.143, 18., 0., 1.143, 
  105.803, 2.037, 3.805, 2.62, 0., 0.166, 1.25, "", "", "", "", "", "", "", 
  "", 1062., "", "", 0.155, 838., 0.122, 0.031, 32.1, "samples tested", "", 
  "", "", "", "", "", "", "", "", 94.44, 6.871287*^6, 3.623, 29., 4.424, 
  2.816, 17881.509, "", 341.862, 10.43, "", "", "", 3.7, 72.91, 0.724}, 
 {"LBY", "Africa", "Libya", "2020-06-28", 762., 35., 27.286, 21., 3., 1.571, 
  110.896, 5.094, 3.971, 3.056, 0.437, 0.229, 1.26, "", "", "", "", "", "", 
  "", "", 922., "", "", 0.134, 869., 0.126, 0.031, 31.8, "samples tested", 
  "", "", "", "", "", "", "", "", "", 94.44, 6.871287*^6, 3.623, 29., 4.424, 
  2.816, 17881.509, "", 341.862, 10.43, "", "", "", 3.7, 72.91, 0.724}, 
 {"LBY", "Africa", "Libya", "2020-06-29", 802., 40., 29.571, 23., 2., 1.857, 
  116.718, 5.821, 4.304, 3.347, 0.291, 0.27, 1.27, "", "", "", "", "", "", 
  "", "", 704., "", "", 0.102, 819., 0.119, 0.036, 27.7, "samples tested", 
  "", "", "", "", "", "", "", "", "", 94.44, 6.871287*^6, 3.623, 29., 4.424, 
  2.816, 17881.509, "", 341.862, 10.43, "", "", "", 3.7, 72.91, 0.724}, 
 {"LBY", "Africa", "Libya", "2020-06-30", 824., 22., 26.429, 24., 1., 1., 
  119.919, 3.202, 3.846, 3.493, 0.146, 0.146, 1.28, "", "", "", "", "", "", 
  "", "", 480., "", "", 0.07, 776., 0.113, 0.034, 29.4, "samples tested", "", 
  "", "", "", "", "", "", "", "", 94.44, 6.871287*^6, 3.623, 29., 4.424, 
  2.816, 17881.509, "", 341.862, 10.43, "", "", "", 3.7, 72.91, 0.724}, 
 {"LBY", "Africa", "Libya", "2020-07-01", 874., 50., 29.143, 25., 1., 1., 
  127.196, 7.277, 4.241, 3.638, 0.146, 0.146, 1.3, "", "", "", "", "", "", 
  "", "", 788., "", "", 0.115, 745., 0.108, 0.039, 25.6, "samples tested", 
  "", "", "", "", "", "", "", "", "", 94.44, 6.871287*^6, 3.623, 29., 4.424, 
  2.816, 17881.509, "", 341.862, 10.43, "", "", "", 3.7, 72.91, 0.724}, 
 {"LBY", "Africa", "Libya", "2020-07-02", 891., 17., 27.571, 26., 1., 1.143, 
  129.67, 2.474, 4.013, 3.784, 0.146, 0.166, 1.31, "", "", "", "", "", "", 
  "", "", 787., "", "", 0.115, 746., 0.109, 0.037, 27.1, "samples tested", 
  "", "", "", "", "", "", "", "", "", 94.44, 6.871287*^6, 3.623, 29., 4.424, 
  2.816, 17881.509, "", 341.862, 10.43, "", "", "", 3.7, 72.91, 0.724}, 
 {"LBY", "Africa", "Libya", "2020-07-03", 918., 27., 29.286, 27., 1., 1.286, 
  133.599, 3.929, 4.262, 3.929, 0.146, 0.187, 1.32, "", "", "", "", "", "", 
  "", "", 452., "", "", 0.066, 742., 0.108, 0.039, 25.3, "samples tested", 
  "", "", "", "", "", "", "", "", "", 94.44, 6.871287*^6, 3.623, 29., 4.424, 
  2.816, 17881.509, "", 341.862, 10.43, "", "", "", 3.7, 72.91, 0.724}, 
 {"LBY", "Africa", "Libya", "2020-07-04", 989., 71., 37.429, 27., 0., 1.286, 
  143.932, 10.333, 5.447, 3.929, 0., 0.187, 1.34, "", "", "", "", "", "", "", 
  "", 497., "", "", 0.072, 661., 0.096, 0.057, 17.7, "samples tested", "", 
  "", "", "", "", "", "", "", "", 94.44, 6.871287*^6, 3.623, 29., 4.424, 
  2.816, 17881.509, "", 341.862, 10.43, "", "", "", 3.7, 72.91, 0.724}, 
 {"LBY", "Africa", "Libya", "2020-07-05", 1046., 57., 40.571, 32., 5., 1.571, 
  152.228, 8.295, 5.904, 4.657, 0.728, 0.229, 1.34, "", "", "", "", "", "", 
  "", "", 632., "", "", 0.092, 620., 0.09, 0.065, 15.3, "samples tested", "", 
  "", "", "", "", "", "", "", "", 94.44, 6.871287*^6, 3.623, 29., 4.424, 
  2.816, 17881.509, "", 341.862, 10.43, "", "", "", 3.7, 72.91, 0.724}, 
 {"LBY", "Africa", "Libya", "2020-07-06", 1117., 71., 45., 34., 2., 1.571, 
  162.561, 10.333, 6.549, 4.948, 0.291, 0.229, 1.34, "", "", "", "", "", "", 
  "", "", 672., "", "", 0.098, 615., 0.09, 0.073, 13.7, "samples tested", "", 
  "", "", "", "", "", "", "", "", 94.44, 6.871287*^6, 3.623, 29., 4.424, 
  2.816, 17881.509, "", 341.862, 10.43, "", "", "", 3.7, 72.91, 0.724}, 
 {"LBY", "Africa", "Libya", "2020-07-07", 1182., 65., 51.143, 35., 1., 1.571, 
  172.02, 9.46, 7.443, 5.094, 0.146, 0.229, 1.33, "", "", "", "", "", "", "", 
  "", 625., "", "", 0.091, 636., 0.093, 0.08, 12.4, "samples tested", "", "", 
  "", "", "", "", "", "", "", 90.74, 6.871287*^6, 3.623, 29., 4.424, 2.816, 
  17881.509, "", 341.862, 10.43, "", "", "", 3.7, 72.91, 0.724}, 
 {"LBY", "Africa", "Libya", "2020-07-08", 1268., 86., 56.286, 36., 1., 1.571, 
  184.536, 12.516, 8.191, 5.239, 0.146, 0.229, 1.33, "", "", "", "", "", "", 
  "", "", 1205., "", "", 0.175, 696., 0.101, 0.081, 12.4, "samples tested", 
  "", "", "", "", "", "", "", "", "", 90.74, 6.871287*^6, 3.623, 29., 4.424, 
  2.816, 17881.509, "", 341.862, 10.43, "", "", "", 3.7, 72.91, 0.724}, 
 {"LBY", "Africa", "Libya", "2020-07-09", 1342., 74., 64.429, 38., 2., 1.714, 
  195.305, 10.769, 9.376, 5.53, 0.291, 0.249, 1.32, "", "", "", "", "", "", 
  "", "", 764., "", "", 0.111, 692., 0.101, 0.093, 10.7, "samples tested", 
  "", "", "", "", "", "", "", "", "", 90.74, 6.871287*^6, 3.623, 29., 4.424, 
  2.816, 17881.509, "", 341.862, 10.43, "", "", "", 3.7, 72.91, 0.724}, 
 {"LBY", "Africa", "Libya", "2020-07-10", 1342., 0., 60.571, 38., 0., 1.571, 
  195.305, 0., 8.815, 5.53, 0., 0.229, 1.3, "", "", "", "", "", "", "", "", 
  629., "", "", 0.092, 718., 0.104, 0.084, 11.9, "samples tested", "", "", 
  "", "", "", "", "", "", "", 90.74, 6.871287*^6, 3.623, 29., 4.424, 2.816, 
  17881.509, "", 341.862, 10.43, "", "", "", 3.7, 72.91, 0.724}, 
 {"LBY", "Africa", "Libya", "2020-07-11", 1389., 47., 57.143, 38., 0., 1.571, 
  202.146, 6.84, 8.316, 5.53, 0., 0.229, 1.3, "", "", "", "", "", "", "", "", 
  1244., "", "", 0.181, 824., 0.12, 0.069, 14.4, "samples tested", "", "", 
  "", "", "", "", "", "", "", 90.74, 6.871287*^6, 3.623, 29., 4.424, 2.816, 
  17881.509, "", 341.862, 10.43, "", "", "", 3.7, 72.91, 0.724}, 
 {"LBY", "Africa", "Libya", "2020-07-12", 1433., 44., 55.286, 39., 1., 1., 
  208.549, 6.403, 8.046, 5.676, 0.146, 0.146, 1.3, "", "", "", "", "", "", 
  "", "", 1232., "", "", 0.179, 910., 0.132, 0.061, 16.5, "samples tested", 
  "", "", "", "", "", "", "", "", "", 90.74, 6.871287*^6, 3.623, 29., 4.424, 
  2.816, 17881.509, "", 341.862, 10.43, "", "", "", 3.7, 72.91, 0.724}, 
 {"LBY", "Africa", "Libya", "2020-07-13", 1512., 79., 56.429, 40., 1., 0.857, 
  220.046, 11.497, 8.212, 5.821, 0.146, 0.125, 1.3, "", "", "", "", "", "", 
  "", "", 829., "", "", 0.121, 933., 0.136, 0.06, 16.5, "samples tested", "", 
  "", "", "", "", "", "", "", "", 90.74, 6.871287*^6, 3.623, 29., 4.424, 
  2.816, 17881.509, "", 341.862, 10.43, "", "", "", 3.7, 72.91, 0.724}, 
 {"LBY", "Africa", "Libya", "2020-07-14", 1563., 51., 54.429, 42., 2., 1., 
  227.468, 7.422, 7.921, 6.112, 0.291, 0.146, 1.3, "", "", "", "", "", "", 
  "", "", "", "", "", "", "", "", "", "", "samples tested", "", "", "", "", 
  "", "", "", "", "", 90.74, 6.871287*^6, 3.623, 29., 4.424, 2.816, 
  17881.509, "", 341.862, 10.43, "", "", "", 3.7, 72.91, 0.724}, 
 {"LBY", "Africa", "Libya", "2020-07-15", 1589., 26., 45.857, 43., 1., 1., 
  231.252, 3.784, 6.674, 6.258, 0.146, 0.146, 1.31, "", "", "", "", "", "", 
  "", "", 952., "", "", 0.139, "", "", "", "", "samples tested", "", "", "", 
  "", "", "", "", "", "", 90.74, 6.871287*^6, 3.623, 29., 4.424, 2.816, 
  17881.509, "", 341.862, 10.43, "", "", "", 3.7, 72.91, 0.724}, 
 {"LBY", "Africa", "Libya", "2020-07-16", 1652., 63., 44.286, 46., 3., 1.143, 
  240.421, 9.169, 6.445, 6.695, 0.437, 0.166, 1.32, "", "", "", "", "", "", 
  "", "", "", "", "", "", "", "", "", "", "samples tested", "", "", "", "", 
  "", "", "", "", "", 90.74, 6.871287*^6, 3.623, 29., 4.424, 2.816, 
  17881.509, "", 341.862, 10.43, "", "", "", 3.7, 72.91, 0.724}, 
 {"LBY", "Africa", "Libya", "2020-07-17", 1704., 52., 51.714, 47., 1., 1.286, 
  247.988, 7.568, 7.526, 6.84, 0.146, 0.187, 1.34, "", "", "", "", "", "", 
  "", "", 1184., "", "", 0.172, "", "", "", "", "samples tested", "", "", "", 
  "", "", "", "", "", "", 90.74, 6.871287*^6, 3.623, 29., 4.424, 2.816, 
  17881.509, "", 341.862, 10.43, "", "", "", 3.7, 72.91, 0.724}, 
 {"LBY", "Africa", "Libya", "2020-07-18", 1791., 87., 57.429, 48., 1., 1.429, 
  260.65, 12.661, 8.358, 6.986, 0.146, 0.208, 1.35, "", "", "", "", "", "", 
  "", "", 936., "", "", 0.136, "", "", "", "", "samples tested", "", "", "", 
  "", "", "", "", "", "", 90.74, 6.871287*^6, 3.623, 29., 4.424, 2.816, 
  17881.509, "", 341.862, 10.43, "", "", "", 3.7, 72.91, 0.724}, 
 {"LBY", "Africa", "Libya", "2020-07-19", 1866., 75., 61.857, 48., 0., 1.286, 
  271.565, 10.915, 9.002, 6.986, 0., 0.187, 1.36, "", "", "", "", "", "", "", 
  "", 914., "", "", 0.133, "", "", "", "", "samples tested", "", "", "", "", 
  "", "", "", "", "", 90.74, 6.871287*^6, 3.623, 29., 4.424, 2.816, 
  17881.509, "", 341.862, 10.43, "", "", "", 3.7, 72.91, 0.724}, 
 {"LBY", "Africa", "Libya", "2020-07-20", 1980., 114., 66.857, 49., 1., 
  1.286, 288.156, 16.591, 9.73, 7.131, 0.146, 0.187, 1.37, "", "", "", "", 
  "", "", "", "", 1179., "", "", 0.172, "", "", "", "", "samples tested", "", 
  "", "", "", "", "", "", "", "", 90.74, 6.871287*^6, 3.623, 29., 4.424, 
  2.816, 17881.509, "", 341.862, 10.43, "", "", "", 3.7, 72.91, 0.724}, 
 {"LBY", "Africa", "Libya", "2020-07-21", 2088., 108., 75., 50., 1., 1.143, 
  303.873, 15.718, 10.915, 7.277, 0.146, 0.166, 1.38, "", "", "", "", "", "", 
  "", "", 1117., "", "", 0.163, "", "", "", "", "samples tested", "", "", "", 
  "", "", "", "", "", "", 90.74, 6.871287*^6, 3.623, 29., 4.424, 2.816, 
  17881.509, "", 341.862, 10.43, "", "", "", 3.7, 72.91, 0.724}, 
 {"LBY", "Africa", "Libya", "2020-07-22", 2176., 88., 83.857, 53., 3., 1.429, 
  316.68, 12.807, 12.204, 7.713, 0.437, 0.208, 1.38, "", "", "", "", "", "", 
  "", "", 1732., "", "", 0.252, "", "", "", "", "samples tested", "", "", "", 
  "", "", "", "", "", "", 90.74, 6.871287*^6, 3.623, 29., 4.424, 2.816, 
  17881.509, "", 341.862, 10.43, "", "", "", 3.7, 72.91, 0.724}, 
 {"LBY", "Africa", "Libya", "2020-07-23", 2314., 138., 94.571, 56., 3., 
  1.429, 336.764, 20.084, 13.763, 8.15, 0.437, 0.208, 1.39, "", "", "", "", 
  "", "", "", "", 1304., "", "", 0.19, 1195., 0.174, 0.079, 12.6, 
  "samples tested", "", "", "", "", "", "", "", "", "", 90.74, 6.871287*^6, 
  3.623, 29., 4.424, 2.816, 17881.509, "", 341.862, 10.43, "", "", "", 3.7, 
  72.91, 0.724}, {"LBY", "Africa", "Libya", "2020-07-24", 2424., 110., 
  102.857, 57., 1., 1.429, 352.772, 16.009, 14.969, 8.295, 0.146, 0.208, 
  1.39, "", "", "", "", "", "", "", "", 1473., "", "", 0.214, 1236., 0.18, 
  0.083, 12., "samples tested", "", "", "", "", "", "", "", "", "", 90.74, 
  6.871287*^6, 3.623, 29., 4.424, 2.816, 17881.509, "", 341.862, 10.43, "", 
  "", "", 3.7, 72.91, 0.724}, {"LBY", "Africa", "Libya", "2020-07-25", 2547., 
  123., 108., 58., 1., 1.429, 370.673, 17.901, 15.718, 8.441, 0.146, 0.208, 
  1.39, "", "", "", "", "", "", "", "", 1074., "", "", 0.156, 1256., 0.183, 
  0.086, 11.6, "samples tested", "", "", "", "", "", "", "", "", "", 90.74, 
  6.871287*^6, 3.623, 29., 4.424, 2.816, 17881.509, "", 341.862, 10.43, "", 
  "", "", 3.7, 72.91, 0.724}, {"LBY", "Africa", "Libya", "2020-07-26", 2669., 
  122., 114.714, 60., 2., 1.714, 388.428, 17.755, 16.695, 8.732, 0.291, 
  0.249, 1.39, "", "", "", "", "", "", "", "", 1908., "", "", 0.278, 1398., 
  0.203, 0.082, 12.2, "samples tested", "", "", "", "", "", "", "", "", "", 
  90.74, 6.871287*^6, 3.623, 29., 4.424, 2.816, 17881.509, "", 341.862, 
  10.43, "", "", "", 3.7, 72.91, 0.724}, {"LBY", "Africa", "Libya", 
  "2020-07-27", 2827., 158., 121., 64., 4., 2.143, 411.422, 22.994, 17.61, 
  9.314, 0.582, 0.312, 1.39, "", "", "", "", "", "", "", "", 1931., "", "", 
  0.281, 1506., 0.219, 0.08, 12.4, "samples tested", "", "", "", "", "", "", 
  "", "", "", 87.96, 6.871287*^6, 3.623, 29., 4.424, 2.816, 17881.509, "", 
  341.862, 10.43, "", "", "", 3.7, 72.91, 0.724}, 
 {"LBY", "Africa", "Libya", "2020-07-28", 3017., 190., 132.714, 67., 3., 
  2.429, 439.073, 27.651, 19.314, 9.751, 0.437, 0.353, 1.39, "", "", "", "", 
  "", "", "", "", 1859., "", "", 0.271, 1612., 0.235, 0.082, 12.1, 
  "samples tested", "", "", "", "", "", "", "", "", "", 87.96, 6.871287*^6, 
  3.623, 29., 4.424, 2.816, 17881.509, "", 341.862, 10.43, "", "", "", 3.7, 
  72.91, 0.724}, {"LBY", "Africa", "Libya", "2020-07-29", 3222., 205., 
  149.429, 76., 9., 3.286, 468.908, 29.834, 21.747, 11.061, 1.31, 0.478, 
  1.38, "", "", "", "", "", "", "", "", 1253., "", "", 0.182, 1543., 0.225, 
  0.097, 10.3, "samples tested", "", "", "", "", "", "", "", "", "", 87.96, 
  6.871287*^6, 3.623, 29., 4.424, 2.816, 17881.509, "", 341.862, 10.43, "", 
  "", "", 3.7, 72.91, 0.724}, {"LBY", "Africa", "Libya", "2020-07-30", 3438., 
  216., 160.571, 73., -3., 2.429, 500.343, 31.435, 23.368, 10.624, -0.437, 
  0.353, 1.38, "", "", "", "", "", "", "", "", 933., "", "", 0.136, 1490., 
  0.217, 0.108, 9.3, "samples tested", "", "", "", "", "", "", "", "", "", 
  87.96, 6.871287*^6, 3.623, 29., 4.424, 2.816, 17881.509, "", 341.862, 
  10.43, "", "", "", 3.7, 72.91, 0.724}, {"LBY", "Africa", "Libya", 
  "2020-07-31", 3621., 183., 171., 74., 1., 2.429, 526.976, 26.633, 24.886, 
  10.769, 0.146, 0.353, 1.37, "", "", "", "", "", "", "", "", 1152., "", "", 
  0.168, 1444., 0.21, 0.118, 8.4, "samples tested", "", "", "", "", "", "", 
  "", "", "", 87.96, 6.871287*^6, 3.623, 29., 4.424, 2.816, 17881.509, "", 
  341.862, 10.43, "", "", "", 3.7, 72.91, 0.724}, 
 {"LBY", "Africa", "Libya", "2020-08-01", 3691., 70., 163.429, 80., 6., 
  3.143, 537.163, 10.187, 23.784, 11.643, 0.873, 0.457, 1.36, "", "", "", "", 
  "", "", "", "", 929., "", "", 0.135, 1424., 0.207, 0.115, 8.7, 
  "samples tested", "", "", "", "", "", "", "", "", "", 87.96, 6.871287*^6, 
  3.623, 29., 4.424, 2.816, 17881.509, "", 341.862, 10.43, "", "", "", 3.7, 
  72.91, 0.724}, {"LBY", "Africa", "Libya", "2020-08-02", 3837., 146., 
  166.857, 83., 3., 3.286, 558.411, 21.248, 24.283, 12.079, 0.437, 0.478, 
  1.36, "", "", "", "", "", "", "", "", 907., "", "", 0.132, 1281., 0.186, 
  0.13, 7.7, "samples tested", "", "", "", "", "", "", "", "", "", 87.96, 
  6.871287*^6, 3.623, 29., 4.424, 2.816, 17881.509, "", 341.862, 10.43, "", 
  "", "", 3.7, 72.91, 0.724}, {"LBY", "Africa", "Libya", "2020-08-03", 4063., 
  226., 176.571, 93., 10., 4.143, 591.301, 32.89, 25.697, 13.535, 1.455, 
  0.603, 1.36, "", "", "", "", "", "", "", "", 1157., "", "", 0.168, 1170., 
  0.17, 0.151, 6.6, "samples tested", "", "", "", "", "", "", "", "", "", 
  87.96, 6.871287*^6, 3.623, 29., 4.424, 2.816, 17881.509, "", 341.862, 
  10.43, "", "", "", 3.7, 72.91, 0.724}, {"LBY", "Africa", "Libya", 
  "2020-08-04", 4224., 161., 172.429, 96., 3., 4.143, 614.732, 23.431, 
  25.094, 13.971, 0.437, 0.603, 1.36, "", "", "", "", "", "", "", "", 1090., 
  "", "", 0.159, 1060., 0.154, 0.163, 6.1, "samples tested", "", "", "", "", 
  "", "", "", "", "", 87.96, 6.871287*^6, 3.623, 29., 4.424, 2.816, 
  17881.509, "", 341.862, 10.43, "", "", "", 3.7, 72.91, 0.724}, 
 {"LBY", "Africa", "Libya", "2020-08-05", 4475., 251., 179., 99., 3., 3.286, 
  651.261, 36.529, 26.05, 14.408, 0.437, 0.478, 1.36, "", "", "", "", "", "", 
  "", "", 1618., "", "", 0.235, 1112., 0.162, 0.161, 6.2, "samples tested", 
  "", "", "", "", "", "", "", "", "", 87.96, 6.871287*^6, 3.623, 29., 4.424, 
  2.816, 17881.509, "", 341.862, 10.43, "", "", "", 3.7, 72.91, 0.724}, 
 {"LBY", "Africa", "Libya", "2020-08-06", 4879., 404., 205.857, 107., 8., 
  4.857, 710.056, 58.795, 29.959, 15.572, 1.164, 0.707, 1.36, "", "", "", "", 
  "", "", "", "", 2144., "", "", 0.312, 1285., 0.187, 0.16, 6.2, 
  "samples tested", "", "", "", "", "", "", "", "", "", 87.96, 6.871287*^6, 
  3.623, 29., 4.424, 2.816, 17881.509, "", 341.862, 10.43, "", "", "", 3.7, 
  72.91, 0.724}, {"LBY", "Africa", "Libya", "2020-08-07", 5079., 200., 
  208.286, 108., 1., 4.857, 739.163, 29.107, 30.312, 15.718, 0.146, 0.707, 
  1.35, "", "", "", "", "", "", "", "", 1373., "", "", 0.2, 1317., 0.192, 
  0.158, 6.3, "samples tested", "", "", "", "", "", "", "", "", "", 87.96, 
  6.871287*^6, 3.623, 29., 4.424, 2.816, 17881.509, "", 341.862, 10.43, "", 
  "", "", 3.7, 72.91, 0.724}, {"LBY", "Africa", "Libya", "2020-08-08", 5232., 
  153., 220.143, 113., 5., 4.714, 761.429, 22.267, 32.038, 16.445, 0.728, 
  0.686, 1.35, "", "", "", "", "", "", "", "", 1003., "", "", 0.146, 1327., 
  0.193, 0.166, 6., "samples tested", "", "", "", "", "", "", "", "", "", 
  87.96, 6.871287*^6, 3.623, 29., 4.424, 2.816, 17881.509, "", 341.862, 
  10.43, "", "", "", 3.7, 72.91, 0.724}, {"LBY", "Africa", "Libya", 
  "2020-08-09", 5451., 219., 230.571, 119., 6., 5.143, 793.301, 31.872, 
  33.556, 17.318, 0.873, 0.748, 1.34, "", "", "", "", "", "", "", "", 1155., 
  "", "", 0.168, 1363., 0.198, 0.169, 5.9, "samples tested", "", "", "", "", 
  "", "", "", "", "", 87.96, 6.871287*^6, 3.623, 29., 4.424, 2.816, 
  17881.509, "", 341.862, 10.43, "", "", "", 3.7, 72.91, 0.724}, 
 {"LBY", "Africa", "Libya", "2020-08-10", 5929., 478., 266.571, 125., 6., 
  4.571, 862.866, 69.565, 38.795, 18.192, 0.873, 0.665, 1.34, "", "", "", "", 
  "", "", "", "", 2345., "", "", 0.341, 1533., 0.223, 0.174, 5.8, 
  "samples tested", "", "", "", "", "", "", "", "", "", 87.96, 6.871287*^6, 
  3.623, 29., 4.424, 2.816, 17881.509, "", 341.862, 10.43, "", "", "", 3.7, 
  72.91, 0.724}, {"LBY", "Africa", "Libya", "2020-08-11", 6302., 373., 
  296.857, 132., 7., 5.143, 917.15, 54.284, 43.203, 19.21, 1.019, 0.748, 
  1.33, "", "", "", "", "", "", "", "", 2626., "", "", 0.382, 1752., 0.255, 
  0.169, 5.9, "samples tested", "", "", "", "", "", "", "", "", "", 87.96, 
  6.871287*^6, 3.623, 29., 4.424, 2.816, 17881.509, "", 341.862, 10.43, "", 
  "", "", 3.7, 72.91, 0.724}, {"LBY", "Africa", "Libya", "2020-08-12", 6611., 
  309., 305.143, 132., 0., 4.714, 962.12, 44.97, 44.408, 19.21, 0., 0.686, 
  1.32, "", "", "", "", "", "", "", "", 2672., "", "", 0.389, 1903., 0.277, 
  0.16, 6.2, "samples tested", "", "", "", "", "", "", "", "", "", 87.96, 
  6.871287*^6, 3.623, 29., 4.424, 2.816, 17881.509, "", 341.862, 10.43, "", 
  "", "", 3.7, 72.91, 0.724}, {"LBY", "Africa", "Libya", "2020-08-13", 7050., 
  439., 310.143, 135., 3., 4., 1026.009, 63.889, 45.136, 19.647, 0.437, 
  0.582, 1.31, "", "", "", "", "", "", "", "", 2338., "", "", 0.34, 1930., 
  0.281, 0.161, 6.2, "samples tested", "", "", "", "", "", "", "", "", "", 
```
