## Supplementary material for "Modeling the waves of Covid-19": forecasting program for later stages: world-6-7.txt (part 20 of 37)

```
  87.96, 6.871287*^6, 3.623, 29., 4.424, 2.816, 17881.509, "", 341.862, 
  10.43, "", "", "", 3.7, 72.91, 0.724}, {"LBY", "Africa", "Libya", 
  "2020-08-14", 7327., 277., 321.143, 139., 4., 4.429, 1066.321, 40.313, 
  46.737, 20.229, 0.582, 0.645, 1.3, "", "", "", "", "", "", "", "", 2601., 
  "", "", 0.379, 2106., 0.306, 0.152, 6.6, "samples tested", "", "", "", "", 
  "", "", "", "", "", 87.96, 6.871287*^6, 3.623, 29., 4.424, 2.816, 
  17881.509, "", 341.862, 10.43, "", "", "", 3.7, 72.91, 0.724}, 
 {"LBY", "Africa", "Libya", "2020-08-15", 7738., 411., 358., 145., 6., 4.571, 
  1126.135, 59.814, 52.101, 21.102, 0.873, 0.665, 1.29, "", "", "", "", "", 
  "", "", "", 3210., "", "", 0.467, 2421., 0.352, 0.148, 6.8, 
  "samples tested", "", "", "", "", "", "", "", "", "", 87.96, 6.871287*^6, 
  3.623, 29., 4.424, 2.816, 17881.509, "", 341.862, 10.43, "", "", "", 3.7, 
  72.91, 0.724}, {"LBY", "Africa", "Libya", "2020-08-16", 8172., 434., 
  388.714, 153., 8., 4.857, 1189.297, 63.161, 56.571, 22.267, 1.164, 0.707, 
  1.28, "", "", "", "", "", "", "", "", 2923., "", "", 0.425, 2674., 0.389, 
  0.145, 6.9, "samples tested", "", "", "", "", "", "", "", "", "", 87.96, 
  6.871287*^6, 3.623, 29., 4.424, 2.816, 17881.509, "", 341.862, 10.43, "", 
  "", "", 3.7, 72.91, 0.724}, {"LBY", "Africa", "Libya", "2020-08-17", 8579., 
  407., 378.571, 157., 4., 4.571, 1248.529, 59.232, 55.095, 22.849, 0.582, 
  0.665, 1.26, "", "", "", "", "", "", "", "", 2995., "", "", 0.436, 2766., 
  0.403, 0.137, 7.3, "samples tested", "", "", "", "", "", "", "", "", "", 
  87.96, 6.871287*^6, 3.623, 29., 4.424, 2.816, 17881.509, "", 341.862, 
  10.43, "", "", "", 3.7, 72.91, 0.724}, {"LBY", "Africa", "Libya", 
  "2020-08-18", 9068., 489., 395.143, 164., 7., 4.571, 1319.695, 71.166, 
  57.506, 23.867, 1.019, 0.665, 1.25, "", "", "", "", "", "", "", "", 3432., 
  "", "", 0.499, 2882., 0.419, 0.137, 7.3, "samples tested", "", "", "", "", 
  "", "", "", "", "", 87.96, 6.871287*^6, 3.623, 29., 4.424, 2.816, 
  17881.509, "", 341.862, 10.43, "", "", "", 3.7, 72.91, 0.724}, 
 {"LBY", "Africa", "Libya", "2020-08-19", 9463., 395., 407.429, 169., 5., 
  5.286, 1377.18, 57.486, 59.294, 24.595, 0.728, 0.769, 1.24, "", "", "", "", 
  "", "", "", "", 3002., "", "", 0.437, 2929., 0.426, 0.139, 7.2, 
  "samples tested", "", "", "", "", "", "", "", "", "", 87.96, 6.871287*^6, 
  3.623, 29., 4.424, 2.816, 17881.509, "", 341.862, 10.43, "", "", "", 3.7, 
  72.91, 0.724}, {"LBY", "Africa", "Libya", "2020-08-20", 9707., 244., 
  379.571, 173., 4., 5.429, 1412.69, 35.51, 55.24, 25.177, 0.582, 0.79, 1.22, 
  "", "", "", "", "", "", "", "", 2797., "", "", 0.407, 2994., 0.436, 0.127, 
  7.9, "samples tested", "", "", "", "", "", "", "", "", "", 87.96, 
  6.871287*^6, 3.623, 29., 4.424, 2.816, 17881.509, "", 341.862, 10.43, "", 
  "", "", 3.7, 72.91, 0.724}, {"LBY", "Africa", "Libya", "2020-08-21", 
  10121., 414., 399.143, 180., 7., 5.857, 1472.941, 60.251, 58.089, 26.196, 
  1.019, 0.852, 1.22, "", "", "", "", "", "", "", "", 2562., "", "", 0.373, 
  2989., 0.435, 0.134, 7.5, "samples tested", "", "", "", "", "", "", "", "", 
  "", 87.96, 6.871287*^6, 3.623, 29., 4.424, 2.816, 17881.509, "", 341.862, 
  10.43, "", "", "", 3.7, 72.91, 0.724}, {"LBY", "Africa", "Libya", 
  "2020-08-22", 10437., 316., 385.571, 188., 8., 6.143, 1518.929, 45.988, 
  56.113, 27.36, 1.164, 0.894, 1.21, "", "", "", "", "", "", "", "", 2340., 
  "", "", 0.341, 2864., 0.417, 0.135, 7.4, "samples tested", "", "", "", "", 
  "", "", "", "", "", 87.96, 6.871287*^6, 3.623, 29., 4.424, 2.816, 
  17881.509, "", 341.862, 10.43, "", "", "", 3.7, 72.91, 0.724}, 
 {"LBY", "Africa", "Libya", "2020-08-23", 10437., 0., 323.571, 188., 0., 5., 
  1518.929, 0., 47.09, 27.36, 0., 0.728, 1.2, "", "", "", "", "", "", "", "", 
  2673., "", "", 0.389, 2829., 0.412, 0.114, 8.7, "samples tested", "", "", 
  "", "", "", "", "", "", "", 87.96, 6.871287*^6, 3.623, 29., 4.424, 2.816, 
  17881.509, "", 341.862, 10.43, "", "", "", 3.7, 72.91, 0.724}, 
 {"LBY", "Africa", "Libya", "2020-08-24", 11009., 572., 347.143, 199., 11., 
  6., 1602.174, 83.245, 50.521, 28.961, 1.601, 0.873, 1.21, "", "", "", "", 
  "", "", "", "", 2388., "", "", 0.348, 2742., 0.399, 0.127, 7.9, 
  "samples tested", "", "", "", "", "", "", "", "", "", 87.96, 6.871287*^6, 
  3.623, 29., 4.424, 2.816, 17881.509, "", 341.862, 10.43, "", "", "", 3.7, 
  72.91, 0.724}, {"LBY", "Africa", "Libya", "2020-08-25", 11281., 272., 
  316.143, 203., 4., 5.571, 1641.759, 39.585, 46.009, 29.543, 0.582, 0.811, 
  1.21, "", "", "", "", "", "", "", "", 2647., "", "", 0.385, 2630., 0.383, 
  0.12, 8.3, "samples tested", "", "", "", "", "", "", "", "", "", 87.96, 
  6.871287*^6, 3.623, 29., 4.424, 2.816, 17881.509, "", 341.862, 10.43, "", 
  "", "", 3.7, 72.91, 0.724}, {"LBY", "Africa", "Libya", "2020-08-26", 
  11834., 553., 338.714, 210., 7., 5.857, 1722.239, 80.48, 49.294, 30.562, 
  1.019, 0.852, 1.21, "", "", "", "", "", "", "", "", 2451., "", "", 0.357, 
  2551., 0.371, 0.133, 7.5, "samples tested", "", "", "", "", "", "", "", "", 
  "", 89.81, 6.871287*^6, 3.623, 29., 4.424, 2.816, 17881.509, "", 341.862, 
  10.43, "", "", "", 3.7, 72.91, 0.724}, {"LBY", "Africa", "Libya", 
  "2020-08-27", 12274., 440., 366.714, 219., 9., 6.571, 1786.274, 64.035, 
  53.369, 31.872, 1.31, 0.956, 1.21, "", "", "", "", "", "", "", "", 3114., 
  "", "", 0.453, 2596., 0.378, 0.141, 7.1, "samples tested", "", "", "", "", 
  "", "", "", "", "", 89.81, 6.871287*^6, 3.623, 29., 4.424, 2.816, 
  17881.509, "", 341.862, 10.43, "", "", "", 3.7, 72.91, 0.724}, 
 {"LBY", "Africa", "Libya", "2020-08-28", 12629., 355., 358.286, 226., 7., 
  6.571, 1837.938, 51.664, 52.142, 32.89, 1.019, 0.956, 1.22, "", "", "", "", 
  "", "", "", "", 1481., "", "", 0.216, 2442., 0.355, 0.147, 6.8, 
  "samples tested", "", "", "", "", "", "", "", "", "", 89.81, 6.871287*^6, 
  3.623, 29., 4.424, 2.816, 17881.509, "", 341.862, 10.43, "", "", "", 3.7, 
  72.91, 0.724}, {"LBY", "Africa", "Libya", "2020-08-29", 12958., 329., 
  360.143, 231., 5., 6.143, 1885.818, 47.88, 52.413, 33.618, 0.728, 0.894, 
  1.22, "", "", "", "", "", "", "", "", 2241., "", "", 0.326, 2428., 0.353, 
  0.148, 6.7, "samples tested", "", "", "", "", "", "", "", "", "", 89.81, 
  6.871287*^6, 3.623, 29., 4.424, 2.816, 17881.509, "", 341.862, 10.43, "", 
  "", "", 3.7, 72.91, 0.724}, {"LBY", "Africa", "Libya", "2020-08-30", 
  13423., 465., 426.571, 232., 1., 6.286, 1953.491, 67.673, 62.08, 33.764, 
  0.146, 0.915, 1.22, "", "", "", "", "", "", "", "", 2991., "", "", 0.435, 
  2473., 0.36, 0.172, 5.8, "samples tested", "", "", "", "", "", "", "", "", 
  "", 89.81, 6.871287*^6, 3.623, 29., 4.424, 2.816, 17881.509, "", 341.862, 
  10.43, "", "", "", 3.7, 72.91, 0.724}, {"LBY", "Africa", "Libya", 
  "2020-08-31", 13966., 543., 422.429, 237., 5., 5.429, 2032.516, 79.024, 
  61.477, 34.491, 0.728, 0.79, 1.22, "", "", "", "", "", "", "", "", 2878., 
  "", "", 0.419, 2543., 0.37, 0.166, 6., "samples tested", "", "", "", "", 
  "", "", "", "", "", 89.81, 6.871287*^6, 3.623, 29., 4.424, 2.816, 
  17881.509, "", 341.862, 10.43, "", "", "", 3.7, 72.91, 0.724}, 
 {"LBY", "Africa", "Libya", "2020-09-01", 14624., 658., 477.571, 242., 5., 
  5.571, 2128.277, 95.761, 69.502, 35.219, 0.728, 0.811, 1.23, "", "", "", 
  "", "", "", "", "", 3255., "", "", 0.474, 2630., 0.383, 0.182, 5.5, 
  "samples tested", "", "", "", "", "", "", "", "", "", 86.11, 6.871287*^6, 
  3.623, 29., 4.424, 2.816, 17881.509, "", 341.862, 10.43, "", "", "", 3.7, 
  72.91, 0.724}, {"LBY", "Africa", "Libya", "2020-09-02", 15156., 532., 
  474.571, 250., 8., 5.714, 2205.7, 77.424, 69.066, 36.383, 1.164, 0.832, 
  1.23, "", "", "", "", "", "", "", "", 3606., "", "", 0.525, 2795., 0.407, 
  0.17, 5.9, "samples tested", "", "", "", "", "", "", "", "", "", 86.11, 
  6.871287*^6, 3.623, 29., 4.424, 2.816, 17881.509, "", 341.862, 10.43, "", 
  "", "", 3.7, 72.91, 0.724}, {"LBY", "Africa", "Libya", "2020-09-03", 
  15773., 617., 499.857, 254., 4., 5., 2295.494, 89.794, 72.746, 36.965, 
  0.582, 0.728, 1.23, "", "", "", "", "", "", "", "", 3812., "", "", 0.555, 
  2895., 0.421, 0.173, 5.8, "samples tested", "", "", "", "", "", "", "", "", 
  "", 86.11, 6.871287*^6, 3.623, 29., 4.424, 2.816, 17881.509, "", 341.862, 
  10.43, "", "", "", 3.7, 72.91, 0.724}, {"LBY", "Africa", "Libya", 
  "2020-09-04", 16445., 672., 545.143, 262., 8., 5.143, 2393.293, 97.798, 
  79.336, 38.13, 1.164, 0.748, 1.22, "", "", "", "", "", "", "", "", 3382., 
  "", "", 0.492, 3166., 0.461, 0.172, 5.8, "samples tested", "", "", "", "", 
  "", "", "", "", "", 86.11, 6.871287*^6, 3.623, 29., 4.424, 2.816, 
  17881.509, "", 341.862, 10.43, "", "", "", 3.7, 72.91, 0.724}, 
 {"LBY", "Africa", "Libya", "2020-09-05", 17094., 649., 590.857, 272., 10., 
  5.857, 2487.744, 94.451, 85.989, 39.585, 1.455, 0.852, 1.22, "", "", "", 
  "", "", "", "", "", 2756., "", "", 0.401, 3240., 0.472, 0.182, 5.5, 
  "samples tested", "", "", "", "", "", "", "", "", "", 86.11, 6.871287*^6, 
  3.623, 29., 4.424, 2.816, 17881.509, "", 341.862, 10.43, "", "", "", 3.7, 
  72.91, 0.724}, {"LBY", "Africa", "Libya", "2020-09-06", 17749., 655., 618., 
  285., 13., 7.571, 2583.068, 95.324, 89.939, 41.477, 1.892, 1.102, 1.21, "", 
  "", "", "", "", "", "", "", 4291., "", "", 0.624, 3426., 0.499, 0.18, 5.5, 
  "samples tested", "", "", "", "", "", "", "", "", "", 86.11, 6.871287*^6, 
  3.623, 29., 4.424, 2.816, 17881.509, "", 341.862, 10.43, "", "", "", 3.7, 
  72.91, 0.724}, {"LBY", "Africa", "Libya", "2020-09-07", 18834., 1085., 
  695.429, 296., 11., 8.429, 2740.971, 157.903, 101.208, 43.078, 1.601, 
  1.227, 1.2, "", "", "", "", "", "", "", "", 3816., "", "", 0.555, 3560., 
  0.518, 0.195, 5.1, "samples tested", "", "", "", "", "", "", "", "", "", 
  86.11, 6.871287*^6, 3.623, 29., 4.424, 2.816, 17881.509, "", 341.862, 
  10.43, "", "", "", 3.7, 72.91, 0.724}, {"LBY", "Africa", "Libya", 
  "2020-09-08", 19583., 749., 708.429, 314., 18., 10.286, 2849.976, 109.004, 
  103.1, 45.697, 2.62, 1.497, 1.19, "", "", "", "", "", "", "", "", 3918., 
  "", "", 0.57, 3654., 0.532, 0.194, 5.2, "samples tested", "", "", "", "", 
  "", "", "", "", "", 86.11, 6.871287*^6, 3.623, 29., 4.424, 2.816, 
  17881.509, "", 341.862, 10.43, "", "", "", 3.7, 72.91, 0.724}, 
 {"LBY", "Africa", "Libya", "2020-09-09", 20462., 879., 758., 324., 10., 
  10.571, 2977.899, 127.924, 110.314, 47.153, 1.455, 1.538, 1.18, "", "", "", 
  "", "", "", "", "", 2695., "", "", 0.392, 3524., 0.513, 0.215, 4.6, 
  "samples tested", "", "", "", "", "", "", "", "", "", 86.11, 6.871287*^6, 
  3.623, 29., 4.424, 2.816, 17881.509, "", 341.862, 10.43, "", "", "", 3.7, 
  72.91, 0.724}, {"LBY", "Africa", "Libya", "2020-09-10", 20939., 477., 738., 
  339., 15., 12.143, 3047.319, 69.419, 107.403, 49.336, 2.183, 1.767, 1.16, 
  "", "", "", "", "", "", "", "", 4009., "", "", 0.583, 3552., 0.517, 0.208, 
  4.8, "samples tested", "", "", "", "", "", "", "", "", "", 86.11, 
  6.871287*^6, 3.623, 29., 4.424, 2.816, 17881.509, "", 341.862, 10.43, "", 
  "", "", 3.7, 72.91, 0.724}, {"LBY", "Africa", "Libya", "2020-09-11", 
  21908., 969., 780.429, 352., 13., 12.857, 3188.34, 141.022, 113.578, 
  51.228, 1.892, 1.871, 1.15, "", "", "", "", "", "", "", "", 1999., "", "", 
  0.291, 3355., 0.488, 0.233, 4.3, "samples tested", "", "", "", "", "", "", 
  "", "", "", 86.11, 6.871287*^6, 3.623, 29., 4.424, 2.816, 17881.509, "", 
  341.862, 10.43, "", "", "", 3.7, 72.91, 0.724}, 
 {"LBY", "Africa", "Libya", "2020-09-12", 22348., 440., 750.571, 354., 2., 
  11.714, 3252.375, 64.035, 109.233, 51.519, 0.291, 1.705, 1.14, "", "", "", 
  "", "", "", "", "", 2725., "", "", 0.397, 3350., 0.488, 0.224, 4.5, 
  "samples tested", "", "", "", "", "", "", "", "", "", 86.11, 6.871287*^6, 
  3.623, 29., 4.424, 2.816, 17881.509, "", 341.862, 10.43, "", "", "", 3.7, 
  72.91, 0.724}, {"LBY", "Africa", "Libya", "2020-09-13", 22781., 433., 
  718.857, 362., 8., 11., 3315.391, 63.016, 104.618, 52.683, 1.164, 1.601, 
  1.13, "", "", "", "", "", "", "", "", 3494., "", "", 0.508, 3237., 0.471, 
  0.222, 4.5, "samples tested", "", "", "", "", "", "", "", "", "", 86.11, 
  6.871287*^6, 3.623, 29., 4.424, 2.816, 17881.509, "", 341.862, 10.43, "", 
  "", "", 3.7, 72.91, 0.724}, {"LBY", "Africa", "Libya", "2020-09-14", 
  23515., 734., 668.714, 368., 6., 10.286, 3422.212, 106.821, 97.32, 53.556, 
  0.873, 1.497, 1.12, "", "", "", "", "", "", "", "", 3137., "", "", 0.457, 
  3140., 0.457, 0.213, 4.7, "samples tested", "", "", "", "", "", "", "", "", 
  "", 86.11, 6.871287*^6, 3.623, 29., 4.424, 2.816, 17881.509, "", 341.862, 
  10.43, "", "", "", 3.7, 72.91, 0.724}, {"LBY", "Africa", "Libya", 
  "2020-09-15", 24144., 629., 651.571, 383., 15., 9.857, 3513.752, 91.54, 
  94.825, 55.739, 2.183, 1.435, 1.11, "", "", "", "", "", "", "", "", 5087., 
  "", "", 0.74, 3307., 0.481, 0.197, 5.1, "samples tested", "", "", "", "", 
  "", "", "", "", "", 86.11, 6.871287*^6, 3.623, 29., 4.424, 2.816, 
  17881.509, "", 341.862, 10.43, "", "", "", 3.7, 72.91, 0.724}, 
 {"LBY", "Africa", "Libya", "2020-09-16", 24936., 792., 639.143, 394., 11., 
  10., 3629.014, 115.262, 93.016, 57.34, 1.601, 1.455, 1.11, "", "", "", "", 
  "", "", "", "", 3971., "", "", 0.578, 3489., 0.508, 0.183, 5.5, 
  "samples tested", "", "", "", "", "", "", "", "", "", 86.11, 6.871287*^6, 
  3.623, 29., 4.424, 2.816, 17881.509, "", 341.862, 10.43, "", "", "", 3.7, 
  72.91, 0.724}, {"LBY", "Africa", "Libya", "2020-09-17", 25822., 886., 
  697.571, 409., 15., 10., 3757.957, 128.942, 101.52, 59.523, 2.183, 1.455, 
  1.11, "", "", "", "", "", "", "", "", 3217., "", "", 0.468, 3376., 0.491, 
  0.207, 4.8, "samples tested", "", "", "", "", "", "", "", "", "", 86.11, 
  6.871287*^6, 3.623, 29., 4.424, 2.816, 17881.509, "", 341.862, 10.43, "", 
  "", "", 3.7, 72.91, 0.724}, {"LBY", "Africa", "Libya", "2020-09-18", 
  26438., 616., 647.143, 418., 9., 9.429, 3847.605, 89.648, 94.181, 60.833, 
  1.31, 1.372, 1.1, "", "", "", "", "", "", "", "", 3318., "", "", 0.483, 
  3564., 0.519, 0.182, 5.5, "samples tested", "", "", "", "", "", "", "", "", 
  "", 86.11, 6.871287*^6, 3.623, 29., 4.424, 2.816, 17881.509, "", 341.862, 
  10.43, "", "", "", 3.7, 72.91, 0.724}, {"LBY", "Africa", "Libya", 
  "2020-09-19", 27234., 796., 698., 436., 18., 11.714, 3963.45, 115.844, 
  101.582, 63.452, 2.62, 1.705, 1.09, "", "", "", "", "", "", "", "", 3461., 
  "", "", 0.504, 3669., 0.534, 0.19, 5.3, "samples tested", "", "", "", "", 
  "", "", "", "", "", 86.11, 6.871287*^6, 3.623, 29., 4.424, 2.816, 
  17881.509, "", 341.862, 10.43, "", "", "", 3.7, 72.91, 0.724}, 
 {"LBY", "Africa", "Libya", "2020-09-20", 27949., 715., 738.286, 444., 8., 
  11.714, 4067.506, 104.056, 107.445, 64.617, 1.164, 1.705, 1.08, "", "", "", 
  "", "", "", "", "", "", "", "", "", "", "", "", "", "", "", "", "", "", "", 
  "", "", "", "", 86.11, 6.871287*^6, 3.623, 29., 4.424, 2.816, 17881.509, 
  "", 341.862, 10.43, "", "", "", 3.7, 72.91, 0.724}, 
 {"LBY", "Africa", "Libya", "2020-09-21", 28796., 847., 754.429, 450., 6., 
  11.714, 4190.772, 123.267, 109.794, 65.49, 0.873, 1.705, 1.07, "", "", "", 
  "", "", "", "", "", "", "", "", "", "", "", "", "", "", "", "", "", "", "", 
  "", "", "", "", 86.11, 6.871287*^6, 3.623, 29., 4.424, 2.816, 17881.509, 
  "", 341.862, 10.43, "", "", "", 3.7, 72.91, 0.724}, 
 {"LBY", "Africa", "Libya", "2020-09-22", 29446., 650., 757.429, 460., 10., 
  11., 4285.369, 94.597, 110.231, 66.945, 1.455, 1.601, 1.07, "", "", "", "", 
  "", "", "", "", "", "", "", "", "", "", "", "", "", "", "", "", "", "", "", 
  "", "", "", 86.11, 6.871287*^6, 3.623, 29., 4.424, 2.816, 17881.509, "", 
  341.862, 10.43, "", "", "", 3.7, 72.91, 0.724}, 
 {"LBY", "Africa", "Libya", "2020-09-23", 30097., 651., 737.286, 469., 9., 
  10.714, 4380.111, 94.742, 107.3, 68.255, 1.31, 1.559, 1.06, "", "", "", "", 
  "", "", "", "", "", "", "", "", "", "", "", "", "", "", "", "", "", "", "", 
  "", "", "", 86.11, 6.871287*^6, 3.623, 29., 4.424, 2.816, 17881.509, "", 
  341.862, 10.43, "", "", "", 3.7, 72.91, 0.724}, 
 {"LBY", "Africa", "Libya", "2020-09-24", 30632., 535., 687.143, 474., 5., 
  9.286, 4457.971, 77.86, 100.002, 68.983, 0.728, 1.351, 1.06, "", "", "", 
  "", "", "", "", "", "", "", "", "", "", "", "", "", "", "", "", "", "", "", 
  "", "", "", "", 86.11, 6.871287*^6, 3.623, 29., 4.424, 2.816, 17881.509, 
  "", 341.862, 10.43, "", "", "", 3.7, 72.91, 0.724}, 
 {"LBY", "Africa", "Libya", "2020-09-25", 31290., 658., 693.143, 491., 17., 
  10.429, 4553.732, 95.761, 100.875, 71.457, 2.474, 1.518, 1.05, "", "", "", 
  "", "", "", "", "", "", "", "", "", "", "", "", "", "", "", "", "", "", "", 
  "", "", "", "", 86.11, 6.871287*^6, 3.623, 29., 4.424, 2.816, 17881.509, 
  "", 341.862, 10.43, "", "", "", 3.7, 72.91, 0.724}, 
 {"LBY", "Africa", "Libya", "2020-09-26", 31828., 538., 656.286, 499., 8., 
  9., 4632.029, 78.297, 95.511, 72.621, 1.164, 1.31, 1.05, "", "", "", "", 
  "", "", "", "", "", "", "", "", "", "", "", "", "", "", "", "", "", "", "", 
  "", "", "", 86.11, 6.871287*^6, 3.623, 29., 4.424, 2.816, 17881.509, "", 
  341.862, 10.43, "", "", "", 3.7, 72.91, 0.724}, 
 {"LBY", "Africa", "Libya", "2020-09-27", 32364., 536., 630.714, 520., 21., 
  10.857, 4710.035, 78.006, 91.79, 75.677, 3.056, 1.58, 1.05, "", "", "", "", 
  "", "", "", "", "", "", "", "", "", "", "", "", "", "", "", "", "", "", "", 
  "", "", "", 86.11, 6.871287*^6, 3.623, 29., 4.424, 2.816, 17881.509, "", 
  341.862, 10.43, "", "", "", 3.7, 72.91, 0.724}, 
 {"LBY", "Africa", "Libya", "2020-09-28", 33213., 849., 631., 527., 7., 11., 
  4833.592, 123.558, 91.831, 76.696, 1.019, 1.601, 1.05, "", "", "", "", "", 
  "", "", "", "", "", "", "", "", "", "", "", "", "", "", "", "", "", "", "", 
  "", "", 86.11, 6.871287*^6, 3.623, 29., 4.424, 2.816, 17881.509, "", 
  341.862, 10.43, "", "", "", 3.7, 72.91, 0.724}, 
 {"LBY", "Africa", "Libya", "2020-09-29", 34014., 801., 652.571, 540., 13., 
  11.429, 4950.164, 116.572, 94.971, 78.588, 1.892, 1.663, 1.05, "", "", "", 
  "", "", "", "", "", "", "", "", "", "", "", "", "", "", "", "", "", "", "", 
  "", "", "", "", 86.11, 6.871287*^6, 3.623, 29., 4.424, 2.816, 17881.509, 
  "", 341.862, 10.43, "", "", "", 3.7, 72.91, 0.724}, 
 {"LBY", "Africa", "Libya", "2020-09-30", 34525., 511., 632.571, 551., 11., 
  11.714, 5024.532, 74.367, 92.06, 80.189, 1.601, 1.705, 1.05, "", "", "", 
  "", "", "", "", "", "", "", "", "", "", "", "", "", "", "", "", "", "", "", 
  "", "", "", "", 86.11, 6.871287*^6, 3.623, 29., 4.424, 2.816, 17881.509, 
  "", 341.862, 10.43, "", "", "", 3.7, 72.91, 0.724}, 
 {"LBY", "Africa", "Libya", "2020-10-01", 35208., 683., 653.714, 559., 8., 
  12.143, 5123.931, 99.399, 95.137, 81.353, 1.164, 1.767, 1.06, "", "", "", 
  "", "", "", "", "", "", "", "", "", "", "", "", "", "", "", "", "", "", "", 
  "", "", "", "", 86.11, 6.871287*^6, 3.623, 29., 4.424, 2.816, 17881.509, 
  "", 341.862, 10.43, "", "", "", 3.7, 72.91, 0.724}, 
 {"LBY", "Africa", "Libya", "2020-10-02", 35717., 509., 632.429, 570., 11., 
  11.286, 5198.007, 74.076, 92.039, 82.954, 1.601, 1.642, 1.06, "", "", "", 
  "", "", "", "", "", "", "", "", "", "", "", "", "", "", "", "", "", "", "", 
  "", "", "", "", 86.11, 6.871287*^6, 3.623, 29., 4.424, 2.816, 17881.509, 
  "", 341.862, 10.43, "", "", "", 3.7, 72.91, 0.724}, 
 {"LBY", "Africa", "Libya", "2020-10-03", 36087., 370., 608.429, 578., 8., 
  11.286, 5251.855, 53.847, 88.547, 84.118, 1.164, 1.642, 1.07, "", "", "", 
  "", "", "", "", "", "", "", "", "", "", "", "", "", "", "", "", "", "", "", 
  "", "", "", "", 86.11, 6.871287*^6, 3.623, 29., 4.424, 2.816, 17881.509, 
  "", 341.862, 10.43, "", "", "", 3.7, 72.91, 0.724}, 
 {"LBY", "Africa", "Libya", "2020-10-04", 36809., 722., 635., 592., 14., 
  10.286, 5356.929, 105.075, 92.414, 86.156, 2.037, 1.497, 1.07, "", "", "", 
  "", "", "", "", "", "", "", "", "", "", "", "", "", "", "", "", "", "", "", 
  "", "", "", "", 85.19, 6.871287*^6, 3.623, 29., 4.424, 2.816, 17881.509, 
  "", 341.862, 10.43, "", "", "", 3.7, 72.91, 0.724}, 
 {"LBY", "Africa", "Libya", "2020-10-05", 37437., 628., 603.429, 596., 4., 
  9.857, 5448.324, 91.395, 87.819, 86.738, 0.582, 1.435, 1.08, "", "", "", 
  "", "", "", "", "", "", "", "", "", "", "", "", "", "", "", "", "", "", "", 
  "", "", "", "", 85.19, 6.871287*^6, 3.623, 29., 4.424, 2.816, 17881.509, 
  "", 341.862, 10.43, "", "", "", 3.7, 72.91, 0.724}, 
 {"LBY", "Africa", "Libya", "2020-10-06", 38468., 1031., 636.286, 602., 6., 
  8.857, 5598.369, 150.045, 92.601, 87.611, 0.873, 1.289, 1.09, "", "", "", 
  "", "", "", "", "", "", "", "", "", "", "", "", "", "", "", "", "", "", "", 
  "", "", "", "", 85.19, 6.871287*^6, 3.623, 29., 4.424, 2.816, 17881.509, 
  "", 341.862, 10.43, "", "", "", 3.7, 72.91, 0.724}, 
 {"LBY", "Africa", "Libya", "2020-10-07", 39513., 1045., 712.571, 608., 6., 
  8.143, 5750.451, 152.082, 103.703, 88.484, 0.873, 1.185, 1.09, "", "", "", 
  "", "", "", "", "", "", "", "", "", "", "", "", "", "", "", "", "", "", "", 
  "", "", "", "", 85.19, 6.871287*^6, 3.623, 29., 4.424, 2.816, 17881.509, 
  "", 341.862, 10.43, "", "", "", 3.7, 72.91, 0.724}, 
 {"LBY", "Africa", "Libya", "2020-10-08", 40292., 779., 726.286, 616., 8., 
  8.143, 5863.821, 113.37, 105.699, 89.648, 1.164, 1.185, 1.1, "", "", "", 
  "", "", "", "", "", "", "", "", "", "", "", "", "", "", "", "", "", "", "", 
  "", "", "", "", 83.33, 6.871287*^6, 3.623, 29., 4.424, 2.816, 17881.509, 
  "", 341.862, 10.43, "", "", "", 3.7, 72.91, 0.724}, 
 {"LBY", "Africa", "Libya", "2020-10-09", 41368., 1076., 807.286, 621., 5., 
  7.286, 6020.415, 156.594, 117.487, 90.376, 0.728, 1.06, 1.1, "", "", "", 
  "", "", "", "", "", "", "", "", "", "", "", "", "", "", "", "", "", "", "", 
  "", "", "", "", 83.33, 6.871287*^6, 3.623, 29., 4.424, 2.816, 17881.509, 
  "", 341.862, 10.43, "", "", "", 3.7, 72.91, 0.724}, 
 {"LBY", "Africa", "Libya", "2020-10-10", 41686., 318., 799.857, 623., 2., 
  6.429, 6066.695, 46.28, 116.406, 90.667, 0.291, 0.936, 1.09, "", "", "", 
  "", "", "", "", "", "", "", "", "", "", "", "", "", "", "", "", "", "", "", 
  "", "", "", "", 83.33, 6.871287*^6, 3.623, 29., 4.424, 2.816, 17881.509, 
  "", 341.862, 10.43, "", "", "", 3.7, 72.91, 0.724}, 
 {"LBY", "Africa", "Libya", "2020-10-11", 42712., 1026., 843.286, 631., 8., 
  5.571, 6216.012, 149.317, 122.726, 91.831, 1.164, 0.811, 1.09, "", "", "", 
  "", "", "", "", "", "", "", "", "", "", "", "", "", "", "", "", "", "", "", 
  "", "", "", "", 80.56, 6.871287*^6, 3.623, 29., 4.424, 2.816, 17881.509, 
  "", 341.862, 10.43, "", "", "", 3.7, 72.91, 0.724}, 
 {"LBY", "Africa", "Libya", "2020-10-12", 43821., 1109., 912., 644., 13., 
  6.857, 6377.408, 161.396, 132.726, 93.723, 1.892, 0.998, 1.09, "", "", "", 
  "", "", "", "", "", "", "", "", "", "", "", "", "", "", "", "", "", "", "", 
  "", "", "", "", 80.56, 6.871287*^6, 3.623, 29., 4.424, 2.816, 17881.509, 
  "", 341.862, 10.43, "", "", "", 3.7, 72.91, 0.724}, 
 {"LBY", "Africa", "Libya", "2020-10-13", 44985., 1164., 931., 656., 12., 
  7.714, 6546.808, 169.401, 135.491, 95.47, 1.746, 1.123, 1.09, "", "", "", 
  "", "", "", "", "", "", "", "", "", "", "", "", "", "", "", "", "", "", "", 
  "", "", "", "", 80.56, 6.871287*^6, 3.623, 29., 4.424, 2.816, 17881.509, 
  "", 341.862, 10.43, "", "", "", 3.7, 72.91, 0.724}, 
 {"LBY", "Africa", "Libya", "2020-10-14", 45821., 836., 901.143, 669., 13., 
  8.714, 6668.474, 121.666, 131.146, 97.362, 1.892, 1.268, 1.08, "", "", "", 
  "", "", "", "", "", "", "", "", "", "", "", "", "", "", "", "", "", "", "", 
  "", "", "", "", 80.56, 6.871287*^6, 3.623, 29., 4.424, 2.816, 17881.509, 
  "", 341.862, 10.43, "", "", "", 3.7, 72.91, 0.724}, 
 {"LBY", "Africa", "Libya", "2020-10-15", 46676., 855., 912., 681., 12., 
  9.286, 6792.905, 124.431, 132.726, 99.108, 1.746, 1.351, 1.07, "", "", "", 
  "", "", "", "", "", "", "", "", "", "", "", "", "", "", "", "", "", "", "", 
  "", "", "", "", 80.56, 6.871287*^6, 3.623, 29., 4.424, 2.816, 17881.509, 
  "", 341.862, 10.43, "", "", "", 3.7, 72.91, 0.724}, 
 {"LBY", "Africa", "Libya", "2020-10-16", 47845., 1169., 925.286, 699., 18., 
  11.143, 6963.033, 170.128, 134.66, 101.728, 2.62, 1.622, 1.07, "", "", "", 
  "", "", "", "", "", "", "", "", "", "", "", "", "", "", "", "", "", "", "", 
  "", "", "", "", 80.56, 6.871287*^6, 3.623, 29., 4.424, 2.816, 17881.509, 
  "", 341.862, 10.43, "", "", "", 3.7, 72.91, 0.724}, 
 {"LBY", "Africa", "Libya", "2020-10-17", 47845., 0., 879.857, 699., 0., 
  10.857, 6963.033, 0., 128.048, 101.728, 0., 1.58, 1.06, "", "", "", "", "", 
  "", "", "", "", "", "", "", "", "", "", "", "", "", "", "", "", "", "", "", 
  "", "", 80.56, 6.871287*^6, 3.623, 29., 4.424, 2.816, 17881.509, "", 
  341.862, 10.43, "", "", "", 3.7, 72.91, 0.724}, 
 {"LBY", "Africa", "Libya", "2020-10-18", 48790., 945., 868.286, 725., 26., 
  13.429, 7100.562, 137.529, 126.364, 105.512, 3.784, 1.954, 1.06, "", "", 
  "", "", "", "", "", "", "", "", "", "", "", "", "", "", "", "", "", "", "", 
  "", "", "", "", "", 80.56, 6.871287*^6, 3.623, 29., 4.424, 2.816, 
  17881.509, "", 341.862, 10.43, "", "", "", 3.7, 72.91, 0.724}, 
 {"LBY", "Africa", "Libya", "2020-10-19", 49949., 1159., 875.429, 732., 7., 
  12.571, 7269.235, 168.673, 127.404, 106.53, 1.019, 1.83, 1.06, "", "", "", 
  "", "", "", "", "", "", "", "", "", "", "", "", "", "", "", "", "", "", "", 
  "", "", "", "", 80.56, 6.871287*^6, 3.623, 29., 4.424, 2.816, 17881.509, 
  "", 341.862, 10.43, "", "", "", 3.7, 72.91, 0.724}, 
 {"LBY", "Africa", "Libya", "2020-10-20", 50906., 957., 845.857, 746., 14., 
  12.857, 7408.51, 139.275, 123.1, 108.568, 2.037, 1.871, 1.06, "", "", "", 
  "", "", "", "", "", "", "", "", "", "", "", "", "", "", "", "", "", "", "", 
  "", "", "", "", 78.7, 6.871287*^6, 3.623, 29., 4.424, 2.816, 17881.509, "", 
  341.862, 10.43, "", "", "", 3.7, 72.91, 0.724}, 
 {"LBY", "Africa", "Libya", "2020-10-21", 51625., 719., 829.143, 765., 19., 
  13.714, 7513.149, 104.638, 120.668, 111.333, 2.765, 1.996, 1.06, "", "", 
  "", "", "", "", "", "", "", "", "", "", "", "", "", "", "", "", "", "", "", 
  "", "", "", "", "", 78.7, 6.871287*^6, 3.623, 29., 4.424, 2.816, 17881.509, 
  "", 341.862, 10.43, "", "", "", 3.7, 72.91, 0.724}, 
 {"LBY", "Africa", "Libya", "2020-10-22", 52620., 995., 849.143, 768., 3., 
  12.429, 7657.954, 144.805, 123.578, 111.769, 0.437, 1.809, 1.06, "", "", 
  "", "", "", "", "", "", "", "", "", "", "", "", "", "", "", "", "", "", "", 
  "", "", "", "", "", 78.7, 6.871287*^6, 3.623, 29., 4.424, 2.816, 17881.509, 
  "", 341.862, 10.43, "", "", "", 3.7, 72.91, 0.724}, 
 {"LBY", "Africa", "Libya", "2020-10-23", 53384., 764., 791.286, 774., 6., 
  10.714, 7769.141, 111.187, 115.158, 112.643, 0.873, 1.559, 1.05, "", "", 
  "", "", "", "", "", "", "", "", "", "", "", "", "", "", "", "", "", "", "", 
  "", "", "", "", "", 78.7, 6.871287*^6, 3.623, 29., 4.424, 2.816, 17881.509, 
  "", 341.862, 10.43, "", "", "", 3.7, 72.91, 0.724}, 
 {"LBY", "Africa", "Libya", "2020-10-24", 54374., 990., 932.714, 790., 16., 
  13., 7913.219, 144.078, 135.741, 114.971, 2.329, 1.892, 1.05, "", "", "", 
  "", "", "", "", "", 6002., "", "", 0.873, 4028., 0.586, 0.232, 4.3, 
  "samples tested", "", "", "", "", "", "", "", "", "", 78.7, 6.871287*^6, 
  3.623, 29., 4.424, 2.816, 17881.509, "", 341.862, 10.43, "", "", "", 3.7, 
  72.91, 0.724}, {"LBY", "Africa", "Libya", "2020-10-25", 56013., 1639., 
  1031.857, 795., 5., 10., 8151.748, 238.529, 150.169, 115.699, 0.728, 1.455, 
  1.05, "", "", "", "", "", "", "", "", 3815., "", "", 0.555, 4124., 0.6, 
  0.25, 4., "samples tested", "", "", "", "", "", "", "", "", "", 78.7, 
  6.871287*^6, 3.623, 29., 4.424, 2.816, 17881.509, "", 341.862, 10.43, "", 
  "", "", 3.7, 72.91, 0.724}, {"LBY", "Africa", "Libya", "2020-10-26", 
  57223., 1210., 1039.143, 801., 6., 9.857, 8327.843, 176.095, 151.23, 
  116.572, 0.873, 1.435, 1.04, "", "", "", "", "", "", "", "", 3405., "", "", 
  0.496, 3884., 0.565, 0.268, 3.7, "samples tested", "", "", "", "", "", "", 
  "", "", "", 78.7, 6.871287*^6, 3.623, 29., 4.424, 2.816, 17881.509, "", 
  341.862, 10.43, "", "", "", 3.7, 72.91, 0.724}, 
 {"LBY", "Africa", "Libya", "2020-10-27", 57975., 752., 1009.857, 812., 11., 
  9.429, 8437.284, 109.441, 146.968, 118.173, 1.601, 1.372, 1.02, "", "", "", 
  "", "", "", "", "", "", "", "", "", "", "", "", "", "samples tested", "", 
  "", "", "", "", "", "", "", "", 78.7, 6.871287*^6, 3.623, 29., 4.424, 
  2.816, 17881.509, "", 341.862, 10.43, "", "", "", 3.7, 72.91, 0.724}, 
 {"LBY", "Africa", "Libya", "2020-10-28", 58874., 899., 1035.571, 823., 11., 
  8.286, 8568.118, 130.834, 150.71, 119.774, 1.601, 1.206, 1.02, "", "", "", 
  "", "", "", "", "", 3140., "", "", 0.457, "", "", "", "", "samples tested", 
  "", "", "", "", "", "", "", "", "", 78.7, 6.871287*^6, 3.623, 29., 4.424, 
  2.816, 17881.509, "", 341.862, 10.43, "", "", "", 3.7, 72.91, 0.724}, 
 {"LBY", "Africa", "Libya", "2020-10-29", 59656., 782., 1005.143, 831., 8., 
  9., 8681.925, 113.807, 146.282, 120.938, 1.164, 1.31, 1.01, "", "", "", "", 
  "", "", "", "", "", "", "", "", "", "", "", "", "samples tested", "", "", 
  "", "", "", "", "", "", "", 79.63, 6.871287*^6, 3.623, 29., 4.424, 2.816, 
  17881.509, "", 341.862, 10.43, "", "", "", 3.7, 72.91, 0.724}, 
 {"LBY", "Africa", "Libya", "2020-10-30", 60628., 972., 1034.857, 847., 16., 
  10.429, 8823.383, 141.458, 150.606, 123.267, 2.329, 1.518, 1., "", "", "", 
  "", "", "", "", "", 1655., "", "", 0.241, "", "", "", "", "samples tested", 
  "", "", "", "", "", "", "", "", "", 79.63, 6.871287*^6, 3.623, 29., 4.424, 
  2.816, 17881.509, "", 341.862, 10.43, "", "", "", 3.7, 72.91, 0.724}, 
 {"LBY", "Africa", "Libya", "2020-10-31", 61095., 467., 960.143, 857., 10., 
  9.571, 8891.347, 67.964, 139.733, 124.722, 1.455, 1.393, 1., "", "", "", 
  "", "", "", "", "", 3320., "", "", 0.483, "", "", "", "", "samples tested", 
  "", "", "", "", "", "", "", "", "", 79.63, 6.871287*^6, 3.623, 29., 4.424, 
  2.816, 17881.509, "", 341.862, 10.43, "", "", "", 3.7, 72.91, 0.724}, 
 {"LBY", "Africa", "Libya", "2020-11-01", 62045., 950., 861.714, 871., 14., 
  10.857, 9029.604, 138.256, 125.408, 126.759, 2.037, 1.58, 0.99, "", "", "", 
  "", "", "", "", "", 4044., "", "", 0.589, "", "", "", "", "samples tested", 
  "", "", "", "", "", "", "", "", "", 79.63, 6.871287*^6, 3.623, 29., 4.424, 
  2.816, 17881.509, "", 341.862, 10.43, "", "", "", 3.7, 72.91, 0.724}, 
 {"LBY", "Africa", "Libya", "2020-11-02", 62907., 862., 812., 880., 9., 
  11.286, 9155.053, 125.45, 118.173, 128.069, 1.31, 1.642, 0.99, "", "", "", 
  "", "", "", "", "", 3227., "", "", 0.47, "", "", "", "", "samples tested", 
  "", "", "", "", "", "", "", "", "", 79.63, 6.871287*^6, 3.623, 29., 4.424, 
  2.816, 17881.509, "", 341.862, 10.43, "", "", "", 3.7, 72.91, 0.724}, 
 {"LBY", "Africa", "Libya", "2020-11-03", 63688., 781., 816.143, 893., 13., 
  11.571, 9268.715, 113.661, 118.776, 129.961, 1.892, 1.684, 0.98, "", "", 
  "", "", "", "", "", "", 3726., "", "", 0.542, "", "", "", "", 
  "samples tested", "", "", "", "", "", "", "", "", "", 79.63, 6.871287*^6, 
  3.623, 29., 4.424, 2.816, 17881.509, "", 341.862, 10.43, "", "", "", 3.7, 
  72.91, 0.724}, {"LBY", "Africa", "Libya", "2020-11-04", 64587., 899., 
  816.143, 900., 7., 11., 9399.549, 130.834, 118.776, 130.98, 1.019, 1.601, 
  0.98, "", "", "", "", "", "", "", "", 3384., "", "", 0.492, "", "", "", "", 
  "samples tested", "", "", "", "", "", "", "", "", "", 79.63, 6.871287*^6, 
  3.623, 29., 4.424, 2.816, 17881.509, "", 341.862, 10.43, "", "", "", 3.7, 
  72.91, 0.724}, {"LBY", "Africa", "Libya", "2020-11-05", 65440., 853., 
  826.286, 907., 7., 10.857, 9523.689, 124.14, 120.252, 131.999, 1.019, 1.58, 
  0.98, "", "", "", "", "", "", "", "", 4368., "", "", 0.636, 3389., 0.493, 
  0.244, 4.1, "samples tested", "", "", "", "", "", "", "", "", "", 79.63, 
  6.871287*^6, 3.623, 29., 4.424, 2.816, 17881.509, "", 341.862, 10.43, "", 
  "", "", 3.7, 72.91, 0.724}, {"LBY", "Africa", "Libya", "2020-11-06", 
  66444., 1004., 830.857, 915., 8., 9.714, 9669.804, 146.115, 120.917, 
  133.163, 1.164, 1.414, 0.98, "", "", "", "", "", "", "", "", 2159., "", "", 
  0.314, 3461., 0.504, 0.24, 4.2, "samples tested", "", "", "", "", "", "", 
  "", "", "", 79.63, 6.871287*^6, 3.623, 29., 4.424, 2.816, 17881.509, "", 
  341.862, 10.43, "", "", "", 3.7, 72.91, 0.724}, 
 {"LBY", "Africa", "Libya", "2020-11-07", 67039., 595., 849.143, 920., 5., 
  9., 9756.396, 86.592, 123.578, 133.89, 0.728, 1.31, 0.98, "", "", "", "", 
  "", "", "", "", 3788., "", "", 0.551, 3528., 0.513, 0.241, 4.2, 
  "samples tested", "", "", "", "", "", "", "", "", "", 79.63, 6.871287*^6, 
  3.623, 29., 4.424, 2.816, 17881.509, "", 341.862, 10.43, "", "", "", 3.7, 
  72.91, 0.724}, {"LBY", "Africa", "Libya", "2020-11-08", 68117., 1078., 
  867.429, 929., 9., 8.286, 9913.281, 156.885, 126.24, 135.2, 1.31, 1.206, 
  0.97, "", "", "", "", "", "", "", "", 3969., "", "", 0.578, 3517., 0.512, 
  0.247, 4.1, "samples tested", "", "", "", "", "", "", "", "", "", 79.63, 
  6.871287*^6, 3.623, 29., 4.424, 2.816, 17881.509, "", 341.862, 10.43, "", 
  "", "", 3.7, 72.91, 0.724}, {"LBY", "Africa", "Libya", "2020-11-09", 
  69040., 923., 876.143, 944., 15., 9.143, 10047.608, 134.327, 127.508, 
  137.383, 2.183, 1.331, 0.97, "", "", "", "", "", "", "", "", 4221., "", "", 
  0.614, 3659., 0.533, 0.239, 4.2, "samples tested", "", "", "", "", "", "", 
  "", "", "", 79.63, 6.871287*^6, 3.623, 29., 4.424, 2.816, 17881.509, "", 
  341.862, 10.43, "", "", "", 3.7, 72.91, 0.724}, 
 {"LBY", "Africa", "Libya", "2020-11-10", 70010., 970., 903.143, 957., 13., 
  9.143, 10188.775, 141.167, 131.437, 139.275, 1.892, 1.331, 0.96, "", "", 
  "", "", "", "", "", "", 4082., "", "", 0.594, 3710., 0.54, 0.243, 4.1, 
  "samples tested", "", "", "", "", "", "", "", "", "", 79.63, 6.871287*^6, 
  3.623, 29., 4.424, 2.816, 17881.509, "", 341.862, 10.43, "", "", "", 3.7, 
  72.91, 0.724}, {"LBY", "Africa", "Libya", "2020-11-11", 70885., 875., 
  899.714, 970., 13., 10., 10316.117, 127.342, 130.938, 141.167, 1.892, 
  1.455, 0.96, "", "", "", "", "", "", "", "", 3598., "", "", 0.524, 3741., 
  0.544, 0.241, 4.2, "samples tested", "", "", "", "", "", "", "", "", "", 
  79.63, 6.871287*^6, 3.623, 29., 4.424, 2.816, 17881.509, "", 341.862, 
  10.43, "", "", "", 3.7, 72.91, 0.724}, {"LBY", "Africa", "Libya", 
  "2020-11-12", 71804., 919., 909.143, 985., 15., 11.143, 10449.862, 133.745, 
  132.31, 143.35, 2.183, 1.622, 0.95, "", "", "", "", "", "", "", "", 3864., 
  "", "", 0.562, 3669., 0.534, 0.248, 4., "samples tested", "", "", "", "", 
  "", "", "", "", "", 79.63, 6.871287*^6, 3.623, 29., 4.424, 2.816, 
  17881.509, "", 341.862, 10.43, "", "", "", 3.7, 72.91, 0.724}, 
 {"LBY", "Africa", "Libya", "2020-11-13", 72628., 824., 883.429, 995., 10., 
  11.429, 10569.781, 119.919, 128.568, 144.805, 1.455, 1.663, 0.94, "", "", 
  "", "", "", "", "", "", "", "", "", "", "", "", "", "", "samples tested", 
  "", "", "", "", "", "", "", "", "", 79.63, 6.871287*^6, 3.623, 29., 4.424, 
  2.816, 17881.509, "", 341.862, 10.43, "", "", "", 3.7, 72.91, 0.724}, 
 {"LBY", "Africa", "Libya", "2020-11-14", 72628., 0., 798.429, 995., 0., 
  10.714, 10569.781, 0., 116.198, 144.805, 0., 1.559, 0.94, "", "", "", "", 
  "", "", "", "", 5841., "", "", 0.85, "", "", "", "", "samples tested", "", 
  "", "", "", "", "", "", "", "", 79.63, 6.871287*^6, 3.623, 29., 4.424, 
  2.816, 17881.509, "", 341.862, 10.43, "", "", "", 3.7, 72.91, 0.724}, 
 {"LBY", "Africa", "Libya", "2020-11-15", 73602., 974., 783.571, 1017., 22., 
  12.571, 10711.53, 141.749, 114.036, 148.007, 3.202, 1.83, 0.93, "", "", "", 
  "", "", "", "", "", 4029., "", "", 0.586, "", "", "", "", "samples tested", 
  "", "", "", "", "", "", "", "", "", 79.63, 6.871287*^6, 3.623, 29., 4.424, 
  2.816, 17881.509, "", 341.862, 10.43, "", "", "", 3.7, 72.91, 0.724}, 
 {"LBY", "Africa", "Libya", "2020-11-16", 74324., 722., 754.857, 1025., 8., 
  11.571, 10816.605, 105.075, 109.857, 149.171, 1.164, 1.684, 0.93, "", "", 
  "", "", "", "", "", "", 4347., "", "", 0.633, "", "", "", "", 
  "samples tested", "", "", "", "", "", "", "", "", "", 79.63, 6.871287*^6, 
  3.623, 29., 4.424, 2.816, 17881.509, "", 341.862, 10.43, "", "", "", 3.7, 
  72.91, 0.724}, {"LBY", "Africa", "Libya", "2020-11-17", 74936., 612., 
  703.714, 1041., 16., 12., 10905.672, 89.066, 102.414, 151.5, 2.329, 1.746, 
  0.93, "", "", "", "", "", "", "", "", 2815., "", "", 0.41, "", "", "", "", 
  "samples tested", "", "", "", "", "", "", "", "", "", 79.63, 6.871287*^6, 
  3.623, 29., 4.424, 2.816, 17881.509, "", 341.862, 10.43, "", "", "", 3.7, 
  72.91, 0.724}, {"LBY", "Africa", "Libya", "2020-11-18", 75465., 529., 
  654.286, 1053., 12., 11.857, 10982.659, 76.987, 95.22, 153.246, 1.746, 
  1.726, 0.93, "", "", "", "", "", "", "", "", 4136., "", "", 0.602, "", "", 
  "", "", "samples tested", "", "", "", "", "", "", "", "", "", 79.63, 
  6.871287*^6, 3.623, 29., 4.424, 2.816, 17881.509, "", 341.862, 10.43, "", 
  "", "", 3.7, 72.91, 0.724}, {"LBY", "Africa", "Libya", "2020-11-19", 
  76006., 541., 600.286, 1062., 9., 11., 11061.392, 78.733, 87.361, 154.556, 
  1.31, 1.601, 0.93, "", "", "", "", "", "", "", "", 5389., "", "", 0.784, 
  "", "", "", "", "samples tested", "", "", "", "", "", "", "", "", "", 
  79.63, 6.871287*^6, 3.623, 29., 4.424, 2.816, 17881.509, "", 341.862, 
  10.43, "", "", "", 3.7, 72.91, 0.724}, {"LBY", "Africa", "Libya", 
  "2020-11-20", 76808., 802., 597.143, 1068., 6., 10.429, 11178.11, 116.718, 
  86.904, 155.429, 0.873, 1.518, 0.94, "", "", "", "", "", "", "", "", "", 
  "", "", "", "", "", "", "", "samples tested", "", "", "", "", "", "", "", 
  "", "", 79.63, 6.871287*^6, 3.623, 29., 4.424, 2.816, 17881.509, "", 
  341.862, 10.43, "", "", "", 3.7, 72.91, 0.724}, 
 {"LBY", "Africa", "Libya", "2020-11-21", 76808., 0., 597.143, 1068., 0., 
  10.429, 11178.11, 0., 86.904, 155.429, 0., 1.518, 0.94, "", "", "", "", "", 
  "", "", "", 7698., "", "", 1.12, "", "", "", "", "samples tested", "", "", 
  "", "", "", "", "", "", "", 79.63, 6.871287*^6, 3.623, 29., 4.424, 2.816, 
  17881.509, "", 341.862, 10.43, "", "", "", 3.7, 72.91, 0.724}, 
 {"LBY", "Africa", "Libya", "2020-11-22", 77823., 1015., 603., 1089., 21., 
  10.286, 11325.826, 147.716, 87.756, 158.486, 3.056, 1.497, 0.95, "", "", 
  "", "", "", "", "", "", 4678., "", "", 0.681, "", "", "", "", 
  "samples tested", "", "", "", "", "", "", "", "", "", 79.63, 6.871287*^6, 
  3.623, 29., 4.424, 2.816, 17881.509, "", 341.862, 10.43, "", "", "", 3.7, 
  72.91, 0.724}, {"LBY", "Africa", "Libya", "2020-11-23", 78473., 650., 
  592.714, 1102., 13., 11., 11420.422, 94.597, 86.26, 160.378, 1.892, 1.601, 
  0.95, "", "", "", "", "", "", "", "", 3708., "", "", 0.54, "", "", "", "", 
  "samples tested", "", "", "", "", "", "", "", "", "", 79.63, 6.871287*^6, 
  3.623, 29., 4.424, 2.816, 17881.509, "", 341.862, 10.43, "", "", "", 3.7, 
  72.91, 0.724}, {"LBY", "Africa", "Libya", "2020-11-24", 79180., 707., 
  606.286, 1110., 8., 9.857, 11523.314, 102.892, 88.235, 161.542, 1.164, 
  1.435, 0.95, "", "", "", "", "", "", "", "", 4156., "", "", 0.605, "", "", 
  "", "", "samples tested", "", "", "", "", "", "", "", "", "", 79.63, 
  6.871287*^6, 3.623, 29., 4.424, 2.816, 17881.509, "", 341.862, 10.43, "", 
  "", "", 3.7, 72.91, 0.724}, {"LBY", "Africa", "Libya", "2020-11-25", 
  79797., 617., 618.857, 1125., 15., 10.286, 11613.108, 89.794, 90.064, 
  163.725, 2.183, 1.497, 0.96, "", "", "", "", "", "", "", "", 4474., "", "", 
  0.651, "", "", "", "", "samples tested", "", "", "", "", "", "", "", "", 
  "", 79.63, 6.871287*^6, 3.623, 29., 4.424, 2.816, 17881.509, "", 341.862, 
  10.43, "", "", "", 3.7, 72.91, 0.724}, {"LBY", "Africa", "Libya", 
  "2020-11-26", 80407., 610., 628.714, 1140., 15., 11.143, 11701.884, 88.775, 
  91.499, 165.908, 2.183, 1.622, 0.96, "", "", "", "", "", "", "", "", 4861., 
  "", "", 0.707, "", "", "", "", "samples tested", "", "", "", "", "", "", 
  "", "", "", 79.63, 6.871287*^6, 3.623, 29., 4.424, 2.816, 17881.509, "", 
  341.862, 10.43, "", "", "", 3.7, 72.91, 0.724}, 
 {"LBY", "Africa", "Libya", "2020-11-27", 81273., 866., 637.857, 1153., 13., 
  12.143, 11827.915, 126.032, 92.829, 167.8, 1.892, 1.767, 0.96, "", "", "", 
  "", "", "", "", "", "", "", "", "", "", "", "", "", "samples tested", "", 
  "", "", "", "", "", "", "", "", 79.63, 6.871287*^6, 3.623, 29., 4.424, 
  2.816, 17881.509, "", 341.862, 10.43, "", "", "", 3.7, 72.91, 0.724}, 
 {"LBY", "Africa", "Libya", "2020-11-28", 81273., 0., 637.857, 1153., 0., 
  12.143, 11827.915, 0., 92.829, 167.8, 0., 1.767, 0.96, "", "", "", "", "", 
  "", "", "", 6533., "", "", 0.951, "", "", "", "", "samples tested", "", "", 
  "", "", "", "", "", "", "", 79.63, 6.871287*^6, 3.623, 29., 4.424, 2.816, 
  17881.509, "", 341.862, 10.43, "", "", "", 3.7, 72.91, 0.724}, 
 {"LBY", "Africa", "Libya", "2020-11-29", 82430., 1157., 658.143, 1166., 13., 
  11., 11996.297, 168.382, 95.782, 169.692, 1.892, 1.601, 0.97, "", "", "", 
  "", "", "", "", "", 3565., "", "", 0.519, "", "", "", "", "samples tested", 
  "", "", "", "", "", "", "", "", "", 79.63, 6.871287*^6, 3.623, 29., 4.424, 
  2.816, 17881.509, "", 341.862, 10.43, "", "", "", 3.7, 72.91, 0.724}, 
 {"LBY", "Africa", "Libya", "2020-11-30", 82809., 379., 619.429, 1183., 17., 
  11.571, 12051.454, 55.157, 90.147, 172.166, 2.474, 1.684, 0.97, "", "", "", 
  "", "", "", "", "", 4490., "", "", 0.653, "", "", "", "", "samples tested", 
  "", "", "", "", "", "", "", "", "", 79.63, 6.871287*^6, 3.623, 29., 4.424, 
  2.816, 17881.509, "", 341.862, 10.43, "", "", "", 3.7, 72.91, 0.724}, 
 {"LBY", "Africa", "Libya", "2020-12-01", 83417., 608., 605.286, 1196., 13., 
  12.286, 12139.938, 88.484, 88.089, 174.058, 1.892, 1.788, 0.97, "", "", "", 
  "", "", "", "", "", 4848., "", "", 0.706, "", "", "", "", "samples tested", 
  "", "", "", "", "", "", "", "", "", 79.63, 6.871287*^6, 3.623, 29., 4.424, 
  2.816, 17881.509, "", 341.862, 10.43, "", "", "", 3.7, 72.91, 0.724}, 
 {"LBY", "Africa", "Libya", "2020-12-02", 84087., 670., 612.857, 1200., 4., 
  10.714, 12237.445, 97.507, 89.191, 174.64, 0.582, 1.559, 0.97, "", "", "", 
  "", "", "", "", "", 5120., "", "", 0.745, "", "", "", "", "samples tested", 
  "", "", "", "", "", "", "", "", "", 79.63, 6.871287*^6, 3.623, 29., 4.424, 
  2.816, 17881.509, "", 341.862, 10.43, "", "", "", 3.7, 72.91, 0.724}, 
 {"LBY", "Africa", "Libya", "2020-12-03", 84849., 762., 634.571, 1212., 12., 
  10.286, 12348.342, 110.896, 92.351, 176.386, 1.746, 1.497, 0.98, "", "", 
  "", "", "", "", "", "", 4506., "", "", 0.656, "", "", "", "", 
  "samples tested", "", "", "", "", "", "", "", "", "", 79.63, 6.871287*^6, 
  3.623, 29., 4.424, 2.816, 17881.509, "", 341.862, 10.43, "", "", "", 3.7, 
  72.91, 0.724}, {"LBY", "Africa", "Libya", "2020-12-04", 85529., 680., 608., 
  1219., 7., 9.429, 12447.304, 98.963, 88.484, 177.405, 1.019, 1.372, 0.98, 
  "", "", "", "", "", "", "", "", "", "", "", "", "", "", "", "", 
  "samples tested", "", "", "", "", "", "", "", "", "", 79.63, 6.871287*^6, 
  3.623, 29., 4.424, 2.816, 17881.509, "", 341.862, 10.43, "", "", "", 3.7, 
  72.91, 0.724}, {"LBY", "Africa", "Libya", "2020-12-05", 85529., 0., 608., 
  1219., 0., 9.429, 12447.304, 0., 88.484, 177.405, 0., 1.372, 0.98, "", "", 
  "", "", "", "", "", "", 7554., "", "", 1.099, "", "", "", "", 
  "samples tested", "", "", "", "", "", "", "", "", "", 79.63, 6.871287*^6, 
  3.623, 29., 4.424, 2.816, 17881.509, "", 341.862, 10.43, "", "", "", 3.7, 
  72.91, 0.724}, {"LBY", "Africa", "Libya", "2020-12-06", 86580., 1051., 
  592.857, 1231., 12., 9.286, 12600.26, 152.955, 86.28, 179.151, 1.746, 
  1.351, 0.98, "", "", "", "", "", "", "", "", 2835., "", "", 0.413, "", "", 
  "", "", "samples tested", "", "", "", "", "", "", "", "", "", 79.63, 
  6.871287*^6, 3.623, 29., 4.424, 2.816, 17881.509, "", 341.862, 10.43, "", 
  "", "", 3.7, 72.91, 0.724}, {"LBY", "Africa", "Libya", "2020-12-07", 
  87097., 517., 612.571, 1243., 12., 8.571, 12675.5, 75.241, 89.149, 180.898, 
  1.746, 1.247, 0.98, "", "", "", "", "", "", "", "", 5521., "", "", 0.803, 
  "", "", "", "", "samples tested", "", "", "", "", "", "", "", "", "", 
  79.63, 6.871287*^6, 3.623, 29., 4.424, 2.816, 17881.509, "", 341.862, 
  10.43, "", "", "", 3.7, 72.91, 0.724}, {"LBY", "Africa", "Libya", 
  "2020-12-08", 87986., 889., 652.714, 1255., 12., 8.429, 12804.879, 129.379, 
  94.992, 182.644, 1.746, 1.227, 0.98, "", "", "", "", "", "", "", "", "", 
  "", "", "", "", "", "", "", "samples tested", "", "", "", "", "", "", "", 
  "", "", 79.63, 6.871287*^6, 3.623, 29., 4.424, 2.816, 17881.509, "", 
  341.862, 10.43, "", "", "", 3.7, 72.91, 0.724}, 
 {"LBY", "Africa", "Libya", "2020-12-09", 88522., 536., 633.571, 1261., 6., 
  8.714, 12882.885, 78.006, 92.206, 183.517, 0.873, 1.268, 0.98, "", "", "", 
  "", "", "", "", "", 4218., "", "", 0.614, "", "", "", "", "samples tested", 
  "", "", "", "", "", "", "", "", "", 79.63, 6.871287*^6, 3.623, 29., 4.424, 
  2.816, 17881.509, "", 341.862, 10.43, "", "", "", 3.7, 72.91, 0.724}, 
 {"LBY", "Africa", "Libya", "2020-12-10", 89183., 661., 619.143, 1273., 12., 
  8.714, 12979.082, 96.197, 90.106, 185.264, 1.746, 1.268, 0.98, "", "", "", 
  "", "", "", "", "", 3975., "", "", 0.578, "", "", "", "", "samples tested", 
  "", "", "", "", "", "", "", "", "", 79.63, 6.871287*^6, 3.623, 29., 4.424, 
  2.816, 17881.509, "", 341.862, 10.43, "", "", "", 3.7, 72.91, 0.724}, 
 {"LBY", "Africa", "Libya", "2020-12-11", 89880., 697., 621.571, 1278., 5., 
  8.429, 13080.519, 101.437, 90.459, 185.991, 0.728, 1.227, 0.98, "", "", "", 
  "", "", "", "", "", "", "", "", "", "", "", "", "", "samples tested", "", 
  "", "", "", "", "", "", "", "", 83.33, 6.871287*^6, 3.623, 29., 4.424, 
  2.816, 17881.509, "", 341.862, 10.43, "", "", "", 3.7, 72.91, 0.724}, 
 {"LBY", "Africa", "Libya", "2020-12-12", 89880., 0., 621.571, 1278., 0., 
  8.429, 13080.519, 0., 90.459, 185.991, 0., 1.227, 0.97, "", "", "", "", "", 
  "", "", "", 5454., "", "", 0.794, "", "", "", "", "samples tested", "", "", 
  "", "", "", "", "", "", "", 83.33, 6.871287*^6, 3.623, 29., 4.424, 2.816, 
  17881.509, "", 341.862, 10.43, "", "", "", 3.7, 72.91, 0.724}, 
 {"LBY", "Africa", "Libya", "2020-12-13", 90779., 899., 599.857, 1299., 21., 
  9.714, 13211.353, 130.834, 87.299, 189.048, 3.056, 1.414, 0.97, "", "", "", 
  "", "", "", "", "", "", "", "", "", "", "", "", "", "samples tested", "", 
  "", "", "", "", "", "", "", "", 86.11, 6.871287*^6, 3.623, 29., 4.424, 
  2.816, 17881.509, "", 341.862, 10.43, "", "", "", 3.7, 72.91, 0.724}, 
 {"LBY", "Africa", "Libya", "2020-12-14", 91357., 578., 608.571, 1314., 15., 
  10.143, 13295.471, 84.118, 88.567, 191.231, 2.183, 1.476, 0.97, "", "", "", 
  "", "", "", "", "", 5035., "", "", 0.733, "", "", "", "", "samples tested", 
  "", "", "", "", "", "", "", "", "", 86.11, 6.871287*^6, 3.623, 29., 4.424, 
  2.816, 17881.509, "", 341.862, 10.43, "", "", "", 3.7, 72.91, 0.724}, 
 {"LBY", "Africa", "Libya", "2020-12-15", 92017., 660., 575.857, 1319., 5., 
  9.143, 13391.523, 96.052, 83.806, 191.958, 0.728, 1.331, 0.97, "", "", "", 
  "", "", "", "", "", 3300., "", "", 0.48, "", "", "", "", "samples tested", 
  "", "", "", "", "", "", "", "", "", 86.11, 6.871287*^6, 3.623, 29., 4.424, 
  2.816, 17881.509, "", 341.862, 10.43, "", "", "", 3.7, 72.91, 0.724}, 
 {"LBY", "Africa", "Libya", "2020-12-16", 92577., 560., 579.286, 1324., 5., 
  9., 13473.022, 81.499, 84.305, 192.686, 0.728, 1.31, 0.97, "", "", "", "", 
  "", "", "", "", 4943., "", "", 0.719, "", "", "", "", "samples tested", "", 
  "", "", "", "", "", "", "", "", 84.26, 6.871287*^6, 3.623, 29., 4.424, 
  2.816, 17881.509, "", 341.862, 10.43, "", "", "", 3.7, 72.91, 0.724}, 
 {"LBY", "Africa", "Libya", "2020-12-17", 93283., 706., 585.714, 1337., 13., 
  9.143, 13575.768, 102.746, 85.241, 194.578, 1.892, 1.331, 0.97, "", "", "", 
  "", "", "", "", "", 3770., "", "", 0.549, "", "", "", "", "samples tested", 
  "", "", "", "", "", "", "", "", "", 84.26, 6.871287*^6, 3.623, 29., 4.424, 
  2.816, 17881.509, "", 341.862, 10.43, "", "", "", 3.7, 72.91, 0.724}, 
 {"LBY", "Africa", "Libya", "2020-12-18", 93772., 489., 556., 1346., 9., 
  9.714, 13646.934, 71.166, 80.916, 195.888, 1.31, 1.414, 0.97, "", "", "", 
  "", "", "", "", "", "", "", "", "", "", "", "", "", "samples tested", "", 
  "", "", "", "", "", "", "", "", 84.26, 6.871287*^6, 3.623, 29., 4.424, 
  2.816, 17881.509, "", 341.862, 10.43, "", "", "", 3.7, 72.91, 0.724}, 
 {"LBY", "Africa", "Libya", "2020-12-19", 93772., 0., 556., 1346., 0., 9.714, 
  13646.934, 0., 80.916, 195.888, 0., 1.414, 0.97, "", "", "", "", "", "", 
  "", "", 4815., "", "", 0.701, "", "", "", "", "samples tested", "", "", "", 
  "", "", "", "", "", "", 84.26, 6.871287*^6, 3.623, 29., 4.424, 2.816, 
  17881.509, "", 341.862, 10.43, "", "", "", 3.7, 72.91, 0.724}, 
 {"LBY", "Africa", "Libya", "2020-12-20", 94560., 788., 540.143, 1353., 7., 
  7.714, 13761.614, 114.68, 78.609, 196.906, 1.019, 1.123, 0.97, "", "", "", 
  "", "", "", "", "", 3910., "", "", 0.569, "", "", "", "", "samples tested", 
  "", "", "", "", "", "", "", "", "", 84.26, 6.871287*^6, 3.623, 29., 4.424, 
  2.816, 17881.509, "", 341.862, 10.43, "", "", "", 3.7, 72.91, 0.724}, 
 {"LBY", "Africa", "Libya", "2020-12-21", 95200., 640., 549., 1369., 16., 
  7.857, 13854.755, 93.141, 79.898, 199.235, 2.329, 1.143, 0.97, "", "", "", 
  "", "", "", "", "", 3534., "", "", 0.514, "", "", "", "", "samples tested", 
  "", "", "", "", "", "", "", "", "", 84.26, 6.871287*^6, 3.623, 29., 4.424, 
  2.816, 17881.509, "", 341.862, 10.43, "", "", "", 3.7, 72.91, 0.724}, 
 {"LBY", "Africa", "Libya", "2020-12-22", 95706., 506., 527., 1385., 16., 
  9.429, 13928.395, 73.64, 76.696, 201.563, 2.329, 1.372, 0.97, "", "", "", 
  "", "", "", "", "", 3499., "", "", 0.509, "", "", "", "", "samples tested", 
  "", "", "", "", "", "", "", "", "", 84.26, 6.871287*^6, 3.623, 29., 4.424, 
  2.816, 17881.509, "", 341.862, 10.43, "", "", "", 3.7, 72.91, 0.724}, 
 {"LBY", "Africa", "Libya", "2020-12-23", 96346., 640., 538.429, 1393., 8., 
  9.857, 14021.536, 93.141, 78.359, 202.728, 1.164, 1.435, 0.97, "", "", "", 
  "", "", "", "", "", 5009., "", "", 0.729, "", "", "", "", "samples tested", 
  "", "", "", "", "", "", "", "", "", 84.26, 6.871287*^6, 3.623, 29., 4.424, 
  2.816, 17881.509, "", 341.862, 10.43, "", "", "", 3.7, 72.91, 0.724}, 
 {"LBY", "Africa", "Libya", "2020-12-24", 97192., 846., 558.429, 1399., 6., 
  8.857, 14144.657, 123.121, 81.27, 203.601, 0.873, 1.289, 0.97, "", "", "", 
  "", "", "", "", "", 2882., "", "", 0.419, "", "", "", "", "samples tested", 
  "", "", "", "", "", "", "", "", "", 84.26, 6.871287*^6, 3.623, 29., 4.424, 
  2.816, 17881.509, "", 341.862, 10.43, "", "", "", 3.7, 72.91, 0.724}, 
 {"LBY", "Africa", "Libya", "2020-12-25", 97653., 461., 554.429, 1415., 16., 
  9.857, 14211.748, 67.091, 80.688, 205.929, 2.329, 1.435, 0.97, "", "", "", 
  "", "", "", "", "", "", "", "", "", "", "", "", "", "samples tested", "", 
  "", "", "", "", "", "", "", "", 84.26, 6.871287*^6, 3.623, 29., 4.424, 
  2.816, 17881.509, "", 341.862, 10.43, "", "", "", 3.7, 72.91, 0.724}, 
 {"LBY", "Africa", "Libya", "2020-12-26", 97653., 0., 554.429, 1415., 0., 
  9.857, 14211.748, 0., 80.688, 205.929, 0., 1.435, 0.97, "", "", "", "", "", 
  "", "", "", 4688., "", "", 0.682, "", "", "", "", "samples tested", "", "", 
  "", "", "", "", "", "", "", 84.26, 6.871287*^6, 3.623, 29., 4.424, 2.816, 
  17881.509, "", 341.862, 10.43, "", "", "", 3.7, 72.91, 0.724}, 
 {"LBY", "Africa", "Libya", "2020-12-27", 98381., 728., 545.857, 1436., 21., 
  11.857, 14317.696, 105.948, 79.44, 208.986, 3.056, 1.726, 0.97, "", "", "", 
  "", "", "", "", "", 3757., "", "", 0.547, "", "", "", "", "samples tested", 
  "", "", "", "", "", "", "", "", "", 84.26, 6.871287*^6, 3.623, 29., 4.424, 
  2.816, 17881.509, "", 341.862, 10.43, "", "", "", 3.7, 72.91, 0.724}, 
 {"LBY", "Africa", "Libya", "2020-12-28", 98913., 532., 530.429, 1440., 4., 
  10.143, 14395.12, 77.424, 77.195, 209.568, 0.582, 1.476, 0.97, "", "", "", 
  "", "", "", "", "", 3803., "", "", 0.553, "", "", "", "", "samples tested", 
  "", "", "", "", "", "", "", "", "", 84.26, 6.871287*^6, 3.623, 29., 4.424, 
  2.816, 17881.509, "", 341.862, 10.43, "", "", "", 3.7, 72.91, 0.724}, 
 {"LBY", "Africa", "Libya", "2020-12-29", 99350., 437., 520.571, 1444., 4., 
  8.429, 14458.718, 63.598, 75.76, 210.15, 0.582, 1.227, 0.97, "", "", "", 
  "", "", "", "", "", 3657., "", "", 0.532, "", "", "", "", "samples tested", 
  "", "", "", "", "", "", "", "", "", 84.26, 6.871287*^6, 3.623, 29., 4.424, 
  2.816, 17881.509, "", 341.862, 10.43, "", "", "", 3.7, 72.91, 0.724}, 
 {"LBY", "Africa", "Libya", "2020-12-30", 99935., 585., 512.714, 1459., 15., 
  9.429, 14543.855, 85.137, 74.617, 212.333, 2.183, 1.372, 0.97, "", "", "", 
  "", "", "", "", "", 2868., "", "", 0.417, "", "", "", "", "samples tested", 
  "", "", "", "", "", "", "", "", "", 84.26, 6.871287*^6, 3.623, 29., 4.424, 
  2.816, 17881.509, "", 341.862, 10.43, "", "", "", 3.7, 72.91, 0.724}, 
 {"LBY", "Africa", "Libya", "2020-12-31", 100277., 342., 440.714, 1478., 19., 
  11.286, 14593.627, 49.772, 64.139, 215.098, 2.765, 1.642, 0.98, "", "", "", 
  "", "", "", "", "", 2624., "", "", 0.382, "", "", "", "", "samples tested", 
  "", "", "", "", "", "", "", "", "", 84.26, 6.871287*^6, 3.623, 29., 4.424, 
  2.816, 17881.509, "", 341.862, 10.43, "", "", "", 3.7, 72.91, 0.724}, 
 {"LBY", "Africa", "Libya", "2021-01-01", 100744., 467., 441.571, 1487., 9., 
  10.286, 14661.591, 67.964, 64.263, 216.408, 1.31, 1.497, 0.98, "", "", "", 
  "", "", "", "", "", "", "", "", "", "", "", "", "", "samples tested", "", 
  "", "", "", "", "", "", "", "", 84.26, 6.871287*^6, 3.623, 29., 4.424, 
  2.816, 17881.509, "", 341.862, 10.43, "", "", "", 3.7, 72.91, 0.724}, 
 {"LBY", "Africa", "Libya", "2021-01-02", 100744., 0., 441.571, 1487., 0., 
  10.286, 14661.591, 0., 64.263, 216.408, 0., 1.497, 0.99, "", "", "", "", 
  "", "", "", "", "", "", "", "", "", "", "", "", "samples tested", "", "", 
  "", "", "", "", "", "", "", 84.26, 6.871287*^6, 3.623, 29., 4.424, 2.816, 
  17881.509, "", 341.862, 10.43, "", "", "", 3.7, 72.91, 0.724}, 
 {"LBY", "Africa", "Libya", "2021-01-03", 101414., 670., 433.286, 1510., 23., 
  10.571, 14759.098, 97.507, 63.057, 219.755, 3.347, 1.538, 1., "", "", "", 
  "", "", "", "", "", "", "", "", "", "", "", "", "", "samples tested", "", 
  "", "", "", "", "", "", "", "", 80.56, 6.871287*^6, 3.623, 29., 4.424, 
  2.816, 17881.509, "", 341.862, 10.43, "", "", "", 3.7, 72.91, 0.724}, 
 {"LBY", "Africa", "Libya", "2021-01-04", 101975., 561., 437.429, 1526., 16., 
  12.286, 14840.742, 81.644, 63.66, 222.084, 2.329, 1.788, 1.01, "", "", "", 
  "", "", "", "", "", 3554., "", "", 0.517, "", "", "", "", "samples tested", 
  "", "", "", "", "", "", "", "", "", 80.56, 6.871287*^6, 3.623, 29., 4.424, 
  2.816, 17881.509, "", 341.862, 10.43, "", "", "", 3.7, 72.91, 0.724}, 
 {"LBY", "Africa", "Libya", "2021-01-05", 102456., 481., 443.714, 1536., 10., 
  13.143, 14910.744, 70.001, 64.575, 223.539, 1.455, 1.913, 1.01, "", "", "", 
  "", "", "", "", "", 3069., "", "", 0.447, "", "", "", "", "samples tested", 
  "", "", "", "", "", "", "", "", "", 80.56, 6.871287*^6, 3.623, 29., 4.424, 
  2.816, 17881.509, "", 341.862, 10.43, "", "", "", 3.7, 72.91, 0.724}, 
 {"LBY", "Africa", "Libya", "2021-01-06", 102880., 424., 420.714, 1546., 10., 
  12.429, 14972.45, 61.706, 61.228, 224.994, 1.455, 1.809, 1.02, "", "", "", 
  "", "", "", "", "", 3470., "", "", 0.505, "", "", "", "", "samples tested", 
  "", "", "", "", "", "", "", "", "", 80.56, 6.871287*^6, 3.623, 29., 4.424, 
  2.816, 17881.509, "", 341.862, 10.43, "", "", "", 3.7, 72.91, 0.724}, 
 {"LBY", "Africa", "Libya", "2021-01-07", 103515., 635., 462.571, 1558., 12., 
  11.429, 15064.863, 92.414, 67.319, 226.741, 1.746, 1.663, 1.03, "", "", "", 
  "", "", "", "", "", 3474., "", "", 0.506, "", "", "", "", "samples tested", 
  "", "", "", "", "", "", "", "", "", 80.56, 6.871287*^6, 3.623, 29., 4.424, 
  2.816, 17881.509, "", 341.862, 10.43, "", "", "", 3.7, 72.91, 0.724}, 
 {"LBY", "Africa", "Libya", "2021-01-08", 104002., 487., 465.429, 1568., 10., 
  11.571, 15135.738, 70.875, 67.735, 228.196, 1.455, 1.684, 1.04, "", "", "", 
  "", "", "", "", "", "", "", "", "", "", "", "", "", "samples tested", "", 
  "", "", "", "", "", "", "", "", 80.56, 6.871287*^6, 3.623, 29., 4.424, 
  2.816, 17881.509, "", 341.862, 10.43, "", "", "", 3.7, 72.91, 0.724}, 
 {"LBY", "Africa", "Libya", "2021-01-09", 104002., 0., 465.429, 1568., 0., 
  11.571, 15135.738, 0., 67.735, 228.196, 0., 1.684, 1.05, "", "", "", "", 
  "", "", "", "", 4410., "", "", 0.642, "", "", "", "", "samples tested", "", 
  "", "", "", "", "", "", "", "", 80.56, 6.871287*^6, 3.623, 29., 4.424, 
  2.816, 17881.509, "", 341.862, 10.43, "", "", "", 3.7, 72.91, 0.724}, 
 {"LBY", "Africa", "Libya", "2021-01-10", 104745., 743., 475.857, 1581., 13., 
  10.143, 15243.869, 108.131, 69.253, 230.088, 1.892, 1.476, 1.06, "", "", 
  "", "", "", "", "", "", 3795., "", "", 0.552, "", "", "", "", 
  "samples tested", "", "", "", "", "", "", "", "", "", 80.56, 6.871287*^6, 
  3.623, 29., 4.424, 2.816, 17881.509, "", 341.862, 10.43, "", "", "", 3.7, 
  72.91, 0.724}, {"LBY", "Africa", "Libya", "2021-01-11", 105378., 633., 
  486.143, 1589., 8., 9., 15335.992, 92.122, 70.75, 231.252, 1.164, 1.31, 
  1.06, "", "", "", "", "", "", "", "", 3527., "", "", 0.513, "", "", "", "", 
  "samples tested", "", "", "", "", "", "", "", "", "", 80.56, 6.871287*^6, 
  3.623, 29., 4.424, 2.816, 17881.509, "", 341.862, 10.43, "", "", "", 3.7, 
  72.91, 0.724}, {"LBY", "Africa", "Libya", "2021-01-12", 106030., 652., 
  510.571, 1622., 33., 12.286, 15430.879, 94.888, 74.305, 236.055, 4.803, 
  1.788, 1.07, "", "", "", "", "", "", "", "", 3662., "", "", 0.533, "", "", 
  "", "", "samples tested", "", "", "", "", "", "", "", "", "", 80.56, 
  6.871287*^6, 3.623, 29., 4.424, 2.816, 17881.509, "", 341.862, 10.43, "", 
  "", "", 3.7, 72.91, 0.724}, {"LBY", "Africa", "Libya", "2021-01-13", 
  106670., 640., 541.429, 1629., 7., 11.857, 15524.02, 93.141, 78.796, 
  237.073, 1.019, 1.726, 1.08, "", "", "", "", "", "", "", "", 3820., "", "", 
  0.556, "", "", "", "", "samples tested", "", "", "", "", "", "", "", "", 
  "", 80.56, 6.871287*^6, 3.623, 29., 4.424, 2.816, 17881.509, "", 341.862, 
  10.43, "", "", "", 3.7, 72.91, 0.724}, {"LBY", "Africa", "Libya", 
  "2021-01-14", 107434., 764., 559.857, 1645., 16., 12.429, 15635.208, 
  111.187, 81.478, 239.402, 2.329, 1.809, 1.08, "", "", "", "", "", "", "", 
  "", 3167., "", "", 0.461, "", "", "", "", "samples tested", "", "", "", "", 
  "", "", "", "", "", 80.56, 6.871287*^6, 3.623, 29., 4.424, 2.816, 
  17881.509, "", 341.862, 10.43, "", "", "", 3.7, 72.91, 0.724}, 
 {"LBY", "Africa", "Libya", "2021-01-15", 108017., 583., 573.571, 1651., 6., 
  11.857, 15720.054, 84.846, 83.474, 240.275, 0.873, 1.726, 1.08, "", "", "", 
  "", "", "", "", "", "", "", "", "", "", "", "", "", "samples tested", "", 
  "", "", "", "", "", "", "", "", 80.56, 6.871287*^6, 3.623, 29., 4.424, 
  2.816, 17881.509, "", 341.862, 10.43, "", "", "", 3.7, 72.91, 0.724}, 
 {"LBY", "Africa", "Libya", "2021-01-16", 108017., 0., 573.571, 1651., 0., 
  11.857, 15720.054, 0., 83.474, 240.275, 0., 1.726, 1.08, "", "", "", "", 
  "", "", "", "", 5033., "", "", 0.732, "", "", "", "", "samples tested", "", 
  "", "", "", "", "", "", "", "", 80.56, 6.871287*^6, 3.623, 29., 4.424, 
  2.816, 17881.509, "", 341.862, 10.43, "", "", "", 3.7, 72.91, 0.724}, 
 {"LBY", "Africa", "Libya", "2021-01-17", 109088., 1071., 620.429, 1665., 
  14., 12., 15875.92, 155.866, 90.293, 242.313, 2.037, 1.746, 1.08, "", "", 
  "", "", "", "", "", "", 3648., "", "", 0.531, "", "", "", "", 
  "samples tested", "", "", "", "", "", "", "", "", "", 80.56, 6.871287*^6, 
  3.623, 29., 4.424, 2.816, 17881.509, "", 341.862, 10.43, "", "", "", 3.7, 
  72.91, 0.724}, {"LBY", "Africa", "Libya", "2021-01-18", 109869., 781., 
  641.571, 1698., 33., 15.571, 15989.581, 113.661, 93.37, 247.115, 4.803, 
  2.266, 1.08, "", "", "", "", "", "", "", "", 4160., "", "", 0.605, "", "", 
  "", "", "samples tested", "", "", "", "", "", "", "", "", "", 80.56, 
  6.871287*^6, 3.623, 29., 4.424, 2.816, 17881.509, "", 341.862, 10.43, "", 
  "", "", 3.7, 72.91, 0.724}, {"LBY", "Africa", "Libya", "2021-01-19", 
  110465., 596., 633.571, 1700., 2., 11.143, 16076.319, 86.738, 92.206, 
  247.406, 0.291, 1.622, 1.08, "", "", "", "", "", "", "", "", 3733., "", "", 
  0.543, "", "", "", "", "samples tested", "", "", "", "", "", "", "", "", 
  "", 76.85, 6.871287*^6, 3.623, 29., 4.424, 2.816, 17881.509, "", 341.862, 
  10.43, "", "", "", 3.7, 72.91, 0.724}, {"LBY", "Africa", "Libya", 
  "2021-01-20", 111124., 659., 636.286, 1715., 15., 12.286, 16172.225, 
  95.906, 92.601, 249.589, 2.183, 1.788, 1.08, "", "", "", "", "", "", "", 
  "", 3137., "", "", 0.457, "", "", "", "", "samples tested", "", "", "", "", 
  "", "", "", "", "", 87.96, 6.871287*^6, 3.623, 29., 4.424, 2.816, 
  17881.509, "", 341.862, 10.43, "", "", "", 3.7, 72.91, 0.724}, 
 {"LBY", "Africa", "Libya", "2021-01-21", 111746., 622., 616., 1716., 1., 
  10.143, 16262.747, 90.522, 89.648, 249.735, 0.146, 1.476, 1.08, "", "", "", 
  "", "", "", "", "", 3916., "", "", 0.57, "", "", "", "", "samples tested", 
  "", "", "", "", "", "", "", "", "", 87.96, 6.871287*^6, 3.623, 29., 4.424, 
  2.816, 17881.509, "", 341.862, 10.43, "", "", "", 3.7, 72.91, 0.724}, 
 {"LBY", "Africa", "Libya", "2021-01-22", 112540., 794., 646.143, 1737., 21., 
  12.286, 16378.3, 115.553, 94.035, 252.791, 3.056, 1.788, 1.08, "", "", "", 
  "", "", "", "", "", "", "", "", "", "", "", "", "", "samples tested", "", 
  "", "", "", "", "", "", "", "", 87.96, 6.871287*^6, 3.623, 29., 4.424, 
  2.816, 17881.509, "", 341.862, 10.43, "", "", "", 3.7, 72.91, 0.724}, 
 {"LBY", "Africa", "Libya", "2021-01-23", 112540., 0., 646.143, 1737., 0., 
  12.286, 16378.3, 0., 94.035, 252.791, 0., 1.788, 1.08, "", "", "", "", "", 
  "", "", "", 5588., "", "", 0.813, "", "", "", "", "samples tested", "", "", 
  "", "", "", "", "", "", "", 87.96, 6.871287*^6, 3.623, 29., 4.424, 2.816, 
  17881.509, "", 341.862, 10.43, "", "", "", 3.7, 72.91, 0.724}, 
 {"LBY", "Africa", "Libya", "2021-01-24", 113688., 1148., 657.143, 1763., 
  26., 14., 16545.372, 167.072, 95.636, 256.575, 3.784, 2.037, 1.08, "", "", 
  "", "", "", "", "", "", 4184., "", "", 0.609, "", "", "", "", 
  "samples tested", "", "", "", "", "", "", "", "", "", 87.96, 6.871287*^6, 
  3.623, 29., 4.424, 2.816, 17881.509, "", 341.862, 10.43, "", "", "", 3.7, 
  72.91, 0.724}, {"LBY", "Africa", "Libya", "2021-01-25", 114429., 741., 
  651.429, 1782., 19., 12., 16653.212, 107.84, 94.804, 259.34, 2.765, 1.746, 
  1.07, "", "", "", "", "", "", "", "", 4931., "", "", 0.718, "", "", "", "", 
  "samples tested", "", "", "", "", "", "", "", "", "", 87.96, 6.871287*^6, 
  3.623, 29., 4.424, 2.816, 17881.509, "", 341.862, 10.43, "", "", "", 3.7, 
  72.91, 0.724}, {"LBY", "Africa", "Libya", "2021-01-26", 115299., 870., 
  690.571, 1789., 7., 12.714, 16779.826, 126.614, 100.501, 260.359, 1.019, 
  1.85, 1.07, "", "", "", "", "", "", "", "", 3507., "", "", 0.51, "", "", 
  "", "", "samples tested", "", "", "", "", "", "", "", "", "", 87.96, 
  6.871287*^6, 3.623, 29., 4.424, 2.816, 17881.509, "", 341.862, 10.43, "", 
  "", "", 3.7, 72.91, 0.724}, {"LBY", "Africa", "Libya", "2021-01-27", 
  116064., 765., 705.714, 1802., 13., 12.429, 16891.159, 111.333, 102.705, 
  262.251, 1.892, 1.809, 1.06, "", "", "", "", "", "", "", "", 4350., "", "", 
  0.633, "", "", "", "", "samples tested", "", "", "", "", "", "", "", "", 
  "", 87.96, 6.871287*^6, 3.623, 29., 4.424, 2.816, 17881.509, "", 341.862, 
  10.43, "", "", "", 3.7, 72.91, 0.724}, {"LBY", "Africa", "Libya", 
  "2021-01-28", 116779., 715., 719., 1832., 30., 16.571, 16995.215, 104.056, 
  104.638, 266.617, 4.366, 2.412, 1.06, "", "", "", "", "", "", "", "", 
  3607., "", "", 0.525, "", "", "", "", "samples tested", "", "", "", "", "", 
  "", "", "", "", 87.96, 6.871287*^6, 3.623, 29., 4.424, 2.816, 17881.509, 
  "", 341.862, 10.43, "", "", "", 3.7, 72.91, 0.724}, 
 {"LBY", "Africa", "Libya", "2021-01-29", 117650., 871., 730., 1842., 10., 
  15., 17121.974, 126.759, 106.239, 268.072, 1.455, 2.183, 1.05, "", "", "", 
  "", "", "", "", "", "", "", "", "", "", "", "", "", "samples tested", "", 
  "", "", "", "", "", "", "", "", 85.19, 6.871287*^6, 3.623, 29., 4.424, 
  2.816, 17881.509, "", 341.862, 10.43, "", "", "", 3.7, 72.91, 0.724}, 
 {"LBY", "Africa", "Libya", "2021-01-30", 117650., 0., 730., 1842., 0., 15., 
  17121.974, 0., 106.239, 268.072, 0., 2.183, 1.05, "", "", "", "", "", "", 
  "", "", 6007., "", "", 0.874, "", "", "", "", "samples tested", "", "", "", 
  "", "", "", "", "", "", 85.19, 6.871287*^6, 3.623, 29., 4.424, 2.816, 
  17881.509, "", 341.862, 10.43, "", "", "", 3.7, 72.91, 0.724}, 
 {"LBY", "Africa", "Libya", "2021-01-31", 118631., 981., 706.143, 1877., 35., 
  16.286, 17264.742, 142.768, 102.767, 273.166, 5.094, 2.37, 1.04, "", "", 
  "", "", "", "", "", "", 4191., "", "", 0.61, "", "", "", "", 
  "samples tested", "", "", "", "", "", "", "", "", "", 85.19, 6.871287*^6, 
  3.623, 29., 4.424, 2.816, 17881.509, "", 341.862, 10.43, "", "", "", 3.7, 
  72.91, 0.724}, {"LBY", "Africa", "Libya", "2021-02-01", 119402., 771., 
  710.429, 1883., 6., 14.429, 17376.948, 112.206, 103.391, 274.039, 0.873, 
  2.1, 1.03, "", "", "", "", "", "", "", "", 5283., "", "", 0.769, "", "", 
  "", "", "samples tested", "", "", "", "", "", "", "", "", "", 85.19, 
  6.871287*^6, 3.623, 29., 4.424, 2.816, 17881.509, "", 341.862, 10.43, "", 
  "", "", 3.7, 72.91, 0.724}, {"LBY", "Africa", "Libya", "2021-02-02", 
  120434., 1032., 733.571, 1896., 13., 15.286, 17527.139, 150.19, 106.759, 
  275.931, 1.892, 2.225, 1.03, "", "", "", "", "", "", "", "", 4286., "", "", 
  0.624, "", "", "", "", "samples tested", "", "", "", "", "", "", "", "", 
  "", 85.19, 6.871287*^6, 3.623, 29., 4.424, 2.816, 17881.509, "", 341.862, 
  10.43, "", "", "", 3.7, 72.91, 0.724}, {"LBY", "Africa", "Libya", 
  "2021-02-03", 121243., 809., 739.857, 1914., 18., 16., 17644.875, 117.736, 
  107.674, 278.55, 2.62, 2.329, 1.02, "", "", "", "", "", "", "", "", "", "", 
  "", "", "", "", "", "", "samples tested", "", "", "", "", "", "", "", "", 
  "", 85.19, 6.871287*^6, 3.623, 29., 4.424, 2.816, 17881.509, "", 341.862, 
  10.43, "", "", "", 3.7, 72.91, 0.724}, {"LBY", "Africa", "Libya", 
  "2021-02-04", 122013., 770., 747.714, 1919., 5., 12.429, 17756.935, 
  112.061, 108.817, 279.278, 0.728, 1.809, 1.01, "", "", "", "", "", "", "", 
  "", 4419., "", "", 0.643, "", "", "", "", "samples tested", "", "", "", "", 
  "", "", "", "", "", 85.19, 6.871287*^6, 3.623, 29., 4.424, 2.816, 
  17881.509, "", 341.862, 10.43, "", "", "", 3.7, 72.91, 0.724}, 
 {"LBY", "Africa", "Libya", "2021-02-05", 122894., 881., 749.143, 1936., 17., 
  13.429, 17885.15, 128.215, 109.025, 281.752, 2.474, 1.954, 1., "", "", "", 
  "", "", "", "", "", "", "", "", "", "", "", "", "", "samples tested", "", 
  "", "", "", "", "", "", "", "", 85.19, 6.871287*^6, 3.623, 29., 4.424, 
  2.816, 17881.509, "", 341.862, 10.43, "", "", "", 3.7, 72.91, 0.724}, 
 {"LBY", "Africa", "Libya", "2021-02-06", 122894., 0., 749.143, 1936., 0., 
  13.429, 17885.15, 0., 109.025, 281.752, 0., 1.954, 0.99, "", "", "", "", 
  "", "", "", "", 6180., "", "", 0.899, "", "", "", "", "samples tested", "", 
  "", "", "", "", "", "", "", "", 85.19, 6.871287*^6, 3.623, 29., 4.424, 
  2.816, 17881.509, "", 341.862, 10.43, "", "", "", 3.7, 72.91, 0.724}, 
 {"LBY", "Africa", "Libya", "2021-02-07", 124026., 1132., 770.714, 1953., 
  17., 10.857, 18049.894, 164.744, 112.164, 284.226, 2.474, 1.58, 0.98, "", 
  "", "", "", "", "", "", "", "", "", "", "", "", "", "", "", 
  "samples tested", "", "", "", "", "", "", "", "", "", 85.19, 6.871287*^6, 
  3.623, 29., 4.424, 2.816, 17881.509, "", 341.862, 10.43, "", "", "", 3.7, 
  72.91, 0.724}, {"LBY", "Africa", "Libya", "2021-02-08", 124882., 856., 
  782.857, 1974., 21., 13., 18174.47, 124.576, 113.932, 287.282, 3.056, 
  1.892, 0.97, "", "", "", "", "", "", "", "", "", "", "", "", "", "", "", 
  "", "samples tested", "", "", "", "", "", "", "", "", "", 85.19, 
  6.871287*^6, 3.623, 29., 4.424, 2.816, 17881.509, "", 341.862, 10.43, "", 
  "", "", 3.7, 72.91, 0.724}, {"LBY", "Africa", "Libya", "2021-02-09", 
  125561., 679., 732.429, 1982., 8., 12.286, 18273.287, 98.817, 106.593, 
  288.447, 1.164, 1.788, 0.95, "", "", "", "", "", "", "", "", "", "", "", 
  "", "", "", "", "", "samples tested", "", "", "", "", "", "", "", "", "", 
  76.85, 6.871287*^6, 3.623, 29., 4.424, 2.816, 17881.509, "", 341.862, 
  10.43, "", "", "", 3.7, 72.91, 0.724}, {"LBY", "Africa", "Libya", 
  "2021-02-10", 126028., 467., 683.571, 1989., 7., 10.714, 18341.251, 67.964, 
  99.482, 289.465, 1.019, 1.559, 0.94, "", "", "", "", "", "", "", "", 1701., 
  "", "", 0.248, "", "", "", "", "samples tested", "", "", "", "", "", "", 
  "", "", "", 76.85, 6.871287*^6, 3.623, 29., 4.424, 2.816, 17881.509, "", 
  341.862, 10.43, "", "", "", 3.7, 72.91, 0.724}, 
 {"LBY", "Africa", "Libya", "2021-02-11", 126361., 333., 621.143, 2009., 20., 
  12.857, 18389.714, 48.463, 90.397, 292.376, 2.911, 1.871, 0.93, "", "", "", 
  "", "", "", "", "", 2840., "", "", 0.413, "", "", "", "", "samples tested", 
  "", "", "", "", "", "", "", "", "", 76.85, 6.871287*^6, 3.623, 29., 4.424, 
  2.816, 17881.509, "", 341.862, 10.43, "", "", "", 3.7, 72.91, 0.724}, 
 {"LBY", "Africa", "Libya", "2021-02-12", 126881., 520., 569.571, 2014., 5., 
  11.143, 18465.391, 75.677, 82.892, 293.104, 0.728, 1.622, 0.93, "", "", "", 
  "", "", "", "", "", "", "", "", "", "", "", "", "", "samples tested", "", 
  "", "", "", "", "", "", "", "", 76.85, 6.871287*^6, 3.623, 29., 4.424, 
  2.816, 17881.509, "", 341.862, 10.43, "", "", "", 3.7, 72.91, 0.724}, 
 {"LBY", "Africa", "Libya", "2021-02-13", 126881., 0., 569.571, 2014., 0., 
  11.143, 18465.391, 0., 82.892, 293.104, 0., 1.622, 0.93, "", "", "", "", 
  "", "", "", "", 2164., "", "", 0.315, "", "", "", "", "samples tested", "", 
  "", "", "", "", "", "", "", "", 76.85, 6.871287*^6, 3.623, 29., 4.424, 
  2.816, 17881.509, "", 341.862, 10.43, "", "", "", 3.7, 72.91, 0.724}, 
 {"LBY", "Africa", "Libya", "2021-02-14", 127354., 473., 475.429, 2018., 4., 
  9.286, 18534.228, 68.837, 69.191, 293.686, 0.582, 1.351, 0.93, "", "", "", 
  "", "", "", "", "", 1949., "", "", 0.284, "", "", "", "", "samples tested", 
  "", "", "", "", "", "", "", "", "", 76.85, 6.871287*^6, 3.623, 29., 4.424, 
  2.816, 17881.509, "", 341.862, 10.43, "", "", "", 3.7, 72.91, 0.724}, 
 {"LBY", "Africa", "Libya", "2021-02-15", 127705., 351., 403.286, 2042., 24., 
  9.714, 18585.31, 51.082, 58.691, 297.179, 3.493, 1.414, 0.93, "", "", "", 
  "", "", "", "", "", 1820., "", "", 0.265, "", "", "", "", "samples tested", 
  "", "", "", "", "", "", "", "", "", 76.85, 6.871287*^6, 3.623, 29., 4.424, 
  2.816, 17881.509, "", 341.862, 10.43, "", "", "", 3.7, 72.91, 0.724}, 
 {"LBY", "Africa", "Libya", "2021-02-16", 128036., 331., 353.571, 2051., 9., 
  9.857, 18633.482, 48.171, 51.456, 298.488, 1.31, 1.435, 0.94, "", "", "", 
  "", "", "", "", "", 2075., "", "", 0.302, "", "", "", "", "samples tested", 
  "", "", "", "", "", "", "", "", "", 79.63, 6.871287*^6, 3.623, 29., 4.424, 
  2.816, 17881.509, "", 341.862, 10.43, "", "", "", 3.7, 72.91, 0.724}, 
 {"LBY", "Africa", "Libya", "2021-02-17", 128348., 312., 331.429, 2056., 5., 
  9.571, 18678.888, 45.406, 48.234, 299.216, 0.728, 1.393, 0.95, "", "", "", 
  "", "", "", "", "", 1881., "", "", 0.274, "", "", "", "", "samples tested", 
  "", "", "", "", "", "", "", "", "", 79.63, 6.871287*^6, 3.623, 29., 4.424, 
  2.816, 17881.509, "", 341.862, 10.43, "", "", "", 3.7, 72.91, 0.724}, 
 {"LBY", "Africa", "Libya", "2021-02-18", 128740., 392., 339.857, 2061., 5., 
  7.429, 18735.937, 57.049, 49.46, 299.944, 0.728, 1.081, 0.97, "", "", "", 
  "", "", "", "", "", 2208., "", "", 0.321, "", "", "", "", "samples tested", 
  "", "", "", "", "", "", "", "", "", 79.63, 6.871287*^6, 3.623, 29., 4.424, 
  2.816, 17881.509, "", 341.862, 10.43, "", "", "", 3.7, 72.91, 0.724}, 
 {"LBY", "Africa", "Libya", "2021-02-19", 129325., 585., 349.143, 2088., 27., 
  10.571, 18821.074, 85.137, 50.812, 303.873, 3.929, 1.538, 0.98, "", "", "", 
  "", "", "", "", "", "", "", "", "", "", "", "", "", "samples tested", "", 
  "", "", "", "", "", "", "", "", 79.63, 6.871287*^6, 3.623, 29., 4.424, 
  2.816, 17881.509, "", 341.862, 10.43, "", "", "", 3.7, 72.91, 0.724}, 
 {"LBY", "Africa", "Libya", "2021-02-20", 129325., 0., 349.143, 2088., 0., 
  10.571, 18821.074, 0., 50.812, 303.873, 0., 1.538, 1., "", "", "", "", "", 
  "", "", "", 2485., "", "", 0.362, "", "", "", "", "samples tested", "", "", 
  "", "", "", "", "", "", "", 79.63, 6.871287*^6, 3.623, 29., 4.424, 2.816, 
  17881.509, "", 341.862, 10.43, "", "", "", 3.7, 72.91, 0.724}, 
 {"LBY", "Africa", "Libya", "2021-02-21", 129797., 472., 349., 2114., 26., 
  13.714, 18889.765, 68.692, 50.791, 307.657, 3.784, 1.996, 1.01, "", "", "", 
  "", "", "", "", "", 2108., "", "", 0.307, "", "", "", "", "samples tested", 
  "", "", "", "", "", "", "", "", "", 79.63, 6.871287*^6, 3.623, 29., 4.424, 
  2.816, 17881.509, "", 341.862, 10.43, "", "", "", 3.7, 72.91, 0.724}, 
 {"LBY", "Africa", "Libya", "2021-02-22", 130212., 415., 358.143, 2116., 2., 
  10.571, 18950.162, 60.396, 52.122, 307.948, 0.291, 1.538, 1.03, "", "", "", 
  "", "", "", "", "", 2826., "", "", 0.411, "", "", "", "", "samples tested", 
  "", "", "", "", "", "", "", "", "", 79.63, 6.871287*^6, 3.623, 29., 4.424, 
  2.816, 17881.509, "", 341.862, 10.43, "", "", "", 3.7, 72.91, 0.724}, 
 {"LBY", "Africa", "Libya", "2021-02-23", 130701., 489., 380.714, 2125., 9., 
  10.571, 19021.327, 71.166, 55.407, 309.258, 1.31, 1.538, 1.05, "", "", "", 
  "", "", "", "", "", 3490., "", "", 0.508, "", "", "", "", "samples tested", 
  "", "", "", "", "", "", "", "", "", 76.85, 6.871287*^6, 3.623, 29., 4.424, 
  2.816, 17881.509, "", 341.862, 10.43, "", "", "", 3.7, 72.91, 0.724}, 
 {"LBY", "Africa", "Libya", "2021-02-24", 131262., 561., 416.286, 2151., 26., 
  13.571, 19102.972, 81.644, 60.583, 313.042, 3.784, 1.975, 1.07, "", "", "", 
  "", "", "", "", "", 2946., "", "", 0.429, "", "", "", "", "samples tested", 
  "", "", "", "", "", "", "", "", "", 76.85, 6.871287*^6, 3.623, 29., 4.424, 
  2.816, 17881.509, "", 341.862, 10.43, "", "", "", 3.7, 72.91, 0.724}, 
 {"LBY", "Africa", "Libya", "2021-02-25", 131833., 571., 441.857, 2156., 5., 
  13.571, 19186.071, 83.099, 64.305, 313.769, 0.728, 1.975, 1.08, "", "", "", 
  "", "", "", "", "", 3481., "", "", 0.507, "", "", "", "", "samples tested", 
  "", "", "", "", "", "", "", "", "", 76.85, 6.871287*^6, 3.623, 29., 4.424, 
  2.816, 17881.509, "", 341.862, 10.43, "", "", "", 3.7, 72.91, 0.724}, 
 {"LBY", "Africa", "Libya", "2021-02-26", 132458., 625., 447.571, 2174., 18., 
  12.286, 19277.029, 90.958, 65.136, 316.389, 2.62, 1.788, 1.1, "", "", "", 
  "", "", "", "", "", "", "", "", "", "", "", "", "", "samples tested", "", 
  "", "", "", "", "", "", "", "", 76.85, 6.871287*^6, 3.623, 29., 4.424, 
  2.816, 17881.509, "", 341.862, 10.43, "", "", "", 3.7, 72.91, 0.724}, 
 {"LBY", "Africa", "Libya", "2021-02-27", 132458., 0., 447.571, 2174., 0., 
  12.286, 19277.029, 0., 65.136, 316.389, 0., 1.788, 1.11, "", "", "", "", 
  "", "", "", "", 4435., "", "", 0.645, "", "", "", "", "samples tested", "", 
  "", "", "", "", "", "", "", "", 76.85, 6.871287*^6, 3.623, 29., 4.424, 
  2.816, 17881.509, "", 341.862, 10.43, "", "", "", 3.7, 72.91, 0.724}, 
 {"LBY", "Africa", "Libya", "2021-02-28", 133338., 880., 505.857, 2179., 5., 
  9.286, 19405.098, 128.069, 73.619, 317.117, 0.728, 1.351, 1.13, "", "", "", 
  "", "", "", "", "", 3652., "", "", 0.531, "", "", "", "", "samples tested", 
  "", "", "", "", "", "", "", "", "", 76.85, 6.871287*^6, 3.623, 29., 4.424, 
  2.816, 17881.509, "", 341.862, 10.43, "", "", "", 3.7, 72.91, 0.724}, 
 {"LBY", "Africa", "Libya", "2021-03-01", 134127., 789., 559.286, 2210., 31., 
  13.429, 19519.924, 114.826, 81.395, 321.628, 4.512, 1.954, 1.14, "", "", 
  "", "", "", "", "", "", 4241., "", "", 0.617, "", "", "", "", 
  "samples tested", "", "", "", "", "", "", "", "", "", 76.85, 6.871287*^6, 
  3.623, 29., 4.424, 2.816, 17881.509, "", 341.862, 10.43, "", "", "", 3.7, 
  72.91, 0.724}, {"LBY", "Africa", "Libya", "2021-03-02", 134967., 840., 
  609.429, 2216., 6., 13., 19642.172, 122.248, 88.692, 322.501, 0.873, 1.892, 
  1.14, "", "", "", "", "", "", "", "", 3764., "", "", 0.548, "", "", "", "", 
  "samples tested", "", "", "", "", "", "", "", "", "", 76.85, 6.871287*^6, 
  3.623, 29., 4.424, 2.816, 17881.509, "", 341.862, 10.43, "", "", "", 3.7, 
  72.91, 0.724}, {"LBY", "Africa", "Libya", "2021-03-03", 135585., 618., 
  617.571, 2219., 3., 9.714, 19732.111, 89.939, 89.877, 322.938, 0.437, 
  1.414, 1.15, "", "", "", "", "", "", "", "", 4238., "", "", 0.617, "", "", 
  "", "", "samples tested", "", "", "", "", "", "", "", "", "", 76.85, 
  6.871287*^6, 3.623, 29., 4.424, 2.816, 17881.509, "", 341.862, 10.43, "", 
  "", "", 3.7, 72.91, 0.724}, {"LBY", "Africa", "Libya", "2021-03-04", 
  136587., 1002., 679.143, 2233., 14., 11., 19877.936, 145.824, 98.838, 
  324.976, 2.037, 1.601, 1.15, "", "", "", "", "", "", "", "", 4486., "", "", 
  0.653, "", "", "", "", "samples tested", "", "", "", "", "", "", "", "", 
  "", 76.85, 6.871287*^6, 3.623, 29., 4.424, 2.816, 17881.509, "", 341.862, 
  10.43, "", "", "", 3.7, 72.91, 0.724}, {"LBY", "Africa", "Libya", 
  "2021-03-05", 137482., 895., 717.714, 2236., 3., 8.857, 20008.188, 130.252, 
  104.451, 325.412, 0.437, 1.289, 1.15, "", "", "", "", "", "", "", "", "", 
  "", "", "", "", "", "", "", "samples tested", "", "", "", "", "", "", "", 
  "", "", 76.85, 6.871287*^6, 3.623, 29., 4.424, 2.816, 17881.509, "", 
  341.862, 10.43, "", "", "", 3.7, 72.91, 0.724}, 
 {"LBY", "Africa", "Libya", "2021-03-06", 137482., 0., 717.714, 2236., 0., 
  8.857, 20008.188, 0., 104.451, 325.412, 0., 1.289, 1.15, "", "", "", "", 
  "", "", "", "", 5700., "", "", 0.83, "", "", "", "", "samples tested", "", 
  "", "", "", "", "", "", "", "", 76.85, 6.871287*^6, 3.623, 29., 4.424, 
  2.816, 17881.509, "", 341.862, 10.43, "", "", "", 3.7, 72.91, 0.724}, 
 {"LBY", "Africa", "Libya", "2021-03-07", 138640., 1158., 757.429, 2273., 
  37., 13.429, 20176.715, 168.527, 110.231, 330.797, 5.385, 1.954, 1.15, "", 
  "", "", "", "", "", "", "", 5092., "", "", 0.741, "", "", "", "", 
  "samples tested", "", "", "", "", "", "", "", "", "", 76.85, 6.871287*^6, 
  3.623, 29., 4.424, 2.816, 17881.509, "", 341.862, 10.43, "", "", "", 3.7, 
  72.91, 0.724}, {"LBY", "Africa", "Libya", "2021-03-08", 139658., 1018., 
  790.143, 2288., 15., 11.143, 20324.868, 148.153, 114.992, 332.98, 2.183, 
  1.622, 1.15, "", "", "", "", "", "", "", "", "", "", "", "", "", "", "", 
  "", "samples tested", "", "", "", "", "", "", "", "", "", 76.85, 
  6.871287*^6, 3.623, 29., 4.424, 2.816, 17881.509, "", 341.862, 10.43, "", 
  "", "", 3.7, 72.91, 0.724}, {"LBY", "Africa", "Libya", "2021-03-09", 
  140688., 1030., 817.286, 2297., 9., 11.571, 20474.767, 149.899, 118.942, 
  334.29, 1.31, 1.684, 1.14, "", "", "", "", "", "", "", "", "", "", "", "", 
  "", "", "", "", "samples tested", "", "", "", "", "", "", "", "", "", 
  76.85, 6.871287*^6, 3.623, 29., 4.424, 2.816, 17881.509, "", 341.862, 
  10.43, "", "", "", 3.7, 72.91, 0.724}, {"LBY", "Africa", "Libya", 
  "2021-03-10", 141598., 910., 859., 2330., 33., 15.857, 20607.202, 132.435, 
  125.013, 339.092, 4.803, 2.308, 1.14, "", "", "", "", "", "", "", "", "", 
  "", "", "", "", "", "", "", "samples tested", "", "", "", "", "", "", "", 
  "", "", 76.85, 6.871287*^6, 3.623, 29., 4.424, 2.816, 17881.509, "", 
  341.862, 10.43, "", "", "", 3.7, 72.91, 0.724}, 
 {"LBY", "Africa", "Libya", "2021-03-11", 142671., 1073., 869.143, 2340., 
  10., 15.286, 20763.359, 156.157, 126.489, 340.548, 1.455, 2.225, 1.13, "", 
  "", "", "", "", "", "", "", 4934., "", "", 0.718, "", "", "", "", 
  "samples tested", "", "", "", "", "", "", "", "", "", 76.85, 6.871287*^6, 
  3.623, 29., 4.424, 2.816, 17881.509, "", 341.862, 10.43, "", "", "", 3.7, 
  72.91, 0.724}, {"LBY", "Africa", "Libya", "2021-03-12", 143643., 972., 
  880.143, 2348., 8., 16., 20904.817, 141.458, 128.09, 341.712, 1.164, 2.329, 
  1.12, "", "", "", "", "", "", "", "", "", "", "", "", "", "", "", "", 
  "samples tested", "", "", "", "", "", "", "", "", "", 76.85, 6.871287*^6, 
  3.623, 29., 4.424, 2.816, 17881.509, "", 341.862, 10.43, "", "", "", 3.7, 
  72.91, 0.724}, {"LBY", "Africa", "Libya", "2021-03-13", 143643., 0., 
  880.143, 2348., 0., 16., 20904.817, 0., 128.09, 341.712, 0., 2.329, 1.11, 
  "", "", "", "", "", "", "", "", "", "", "", "", "", "", "", "", 
  "samples tested", "", "", "", "", "", "", "", "", "", 76.85, 6.871287*^6, 
  3.623, 29., 4.424, 2.816, 17881.509, "", 341.862, 10.43, "", "", "", 3.7, 
  72.91, 0.724}, {"LBY", "Africa", "Libya", "2021-03-14", 144993., 1350., 
  907.571, 2386., 38., 16.143, 21101.287, 196.47, 132.082, 347.242, 5.53, 
  2.349, 1.11, "", "", "", "", "", "", "", "", 6067., "", "", 0.883, "", "", 
  "", "", "samples tested", "", "", "", "", "", "", "", "", "", 76.85, 
  6.871287*^6, 3.623, 29., 4.424, 2.816, 17881.509, "", 341.862, 10.43, "", 
  "", "", 3.7, 72.91, 0.724}, {"LBY", "Africa", "Libya", "2021-03-15", 
  146080., 1087., 917.429, 2402., 16., 16.286, 21259.482, 158.195, 133.516, 
  349.571, 2.329, 2.37, 1.1, "", "", "", "", "", "", "", "", "", "", "", "", 
  "", "", "", "", "samples tested", "", "", "", "", "", "", "", "", "", 
  76.85, 6.871287*^6, 3.623, 29., 4.424, 2.816, 17881.509, "", 341.862, 
  10.43, "", "", "", 3.7, 72.91, 0.724}, {"LBY", "Africa", "Libya", 
  "2021-03-16", 147121., 1041., 919., 2406., 4., 15.571, 21410.982, 151.5, 
  133.745, 350.153, 0.582, 2.266, 1.09, "", "", "", "", "", "", "", "", "", 
  "", "", "", "", "", "", "", "samples tested", "", "", "", "", "", "", "", 
  "", "", 55.56, 6.871287*^6, 3.623, 29., 4.424, 2.816, 17881.509, "", 
  341.862, 10.43, "", "", "", 3.7, 72.91, 0.724}, 
 {"LBY", "Africa", "Libya", "2021-03-17", 148175., 1054., 939.571, 2422., 
  16., 13.143, 21564.374, 153.392, 136.739, 352.481, 2.329, 1.913, 1.08, "", 
  "", "", "", "", "", "", "", "", "", "", "", "", "", "", "", 
  "samples tested", "", "", "", "", "", "", "", "", "", 55.56, 6.871287*^6, 
  3.623, 29., 4.424, 2.816, 17881.509, "", 341.862, 10.43, "", "", "", 3.7, 
  72.91, 0.724}, {"LBY", "Africa", "Libya", "2021-03-18", 149207., 1032., 
  933.714, 2435., 13., 13.571, 21714.564, 150.19, 135.886, 354.373, 1.892, 
  1.975, 1.07, "", "", "", "", "", "", "", "", 6366., "", "", 0.926, "", "", 
  "", "", "samples tested", "", "", "", "", "", "", "", "", "", 55.56, 
  6.871287*^6, 3.623, 29., 4.424, 2.816, 17881.509, "", 341.862, 10.43, "", 
  "", "", 3.7, 72.91, 0.724}, {"LBY", "Africa", "Libya", "2021-03-19", 
  150341., 1134., 956.857, 2487., 52., 19.857, 21879.598, 165.035, 139.254, 
  361.941, 7.568, 2.89, 1.06, "", "", "", "", "", "", "", "", "", "", "", "", 
  "", "", "", "", "samples tested", "", "", "", "", "", "", "", "", "", 
  55.56, 6.871287*^6, 3.623, 29., 4.424, 2.816, 17881.509, "", 341.862, 
  10.43, "", "", "", 3.7, 72.91, 0.724}, {"LBY", "Africa", "Libya", 
  "2021-03-20", 150341., 0., 956.857, 2487., 0., 19.857, 21879.598, 0., 
  139.254, 361.941, 0., 2.89, 1.04, "", "", "", "", "", "", "", "", "", "", 
  "", "", "", "", "", "", "samples tested", "", "", "", "", "", "", "", "", 
  "", 55.56, 6.871287*^6, 3.623, 29., 4.424, 2.816, 17881.509, "", 341.862, 
  10.43, "", "", "", 3.7, 72.91, 0.724}, {"LBY", "Africa", "Libya", 
  "2021-03-21", 151605., 1264., 944.571, 2506., 19., 17.143, 22063.552, 
  183.954, 137.466, 364.706, 2.765, 2.495, 1.03, "", "", "", "", "", "", "", 
  "", 5411., "", "", 0.787, "", "", "", "", "samples tested", "", "", "", "", 
  "", "", "", "", "", 55.56, 6.871287*^6, 3.623, 29., 4.424, 2.816, 
  17881.509, "", 341.862, 10.43, "", "", "", 3.7, 72.91, 0.724}, 
 {"LBY", "Africa", "Libya", "2021-03-22", 152510., 905., 918.571, 2513., 7., 
  15.857, 22195.26, 131.707, 133.683, 365.725, 1.019, 2.308, 1.02, "", "", 
  "", "", "", "", "", "", "", "", "", "", "", "", "", "", "samples tested", 
  "", "", "", "", "", "", "", "", "", 55.56, 6.871287*^6, 3.623, 29., 4.424, 
  2.816, 17881.509, "", 341.862, 10.43, "", "", "", 3.7, 72.91, 0.724}, 
 {"LBY", "Africa", "Libya", "2021-03-23", 153411., 901., 898.571, 2564., 51., 
  22.571, 22326.385, 131.125, 130.772, 373.147, 7.422, 3.285, 1.01, "", "", 
  "", "", "", "", "", "", 5832., "", "", 0.849, "", "", "", "", 
  "samples tested", "", "", "", "", "", "", "", "", "", 55.56, 6.871287*^6, 
  3.623, 29., 4.424, 2.816, 17881.509, "", 341.862, 10.43, "", "", "", 3.7, 
  72.91, 0.724}, {"LBY", "Africa", "Libya", "2021-03-24", 154320., 909., 
  877.857, 2582., 18., 22.857, 22458.675, 132.29, 127.757, 375.767, 2.62, 
  3.326, 1., "", "", "", "", "", "", "", "", 4731., "", "", 0.689, "", "", 
  "", "", "samples tested", "", "", "", "", "", "", "", "", "", 55.56, 
  6.871287*^6, 3.623, 29., 4.424, 2.816, 17881.509, "", 341.862, 10.43, "", 
  "", "", 3.7, 72.91, 0.724}, {"LBY", "Africa", "Libya", "2021-03-25", 
  155232., 912., 860.714, 2591., 9., 22.286, 22591.401, 132.726, 125.262, 
  377.076, 1.31, 3.243, 1., "", "", "", "", "", "", "", "", 3768., "", "", 
  0.548, "", "", "", "", "samples tested", "", "", "", "", "", "", "", "", 
  "", 55.56, 6.871287*^6, 3.623, 29., 4.424, 2.816, 17881.509, "", 341.862, 
  10.43, "", "", "", 3.7, 72.91, 0.724}, {"LBY", "Africa", "Libya", 
  "2021-03-26", 156116., 884., 825., 2602., 11., 16.429, 22720.052, 128.651, 
  120.065, 378.677, 1.601, 2.391, 0.99, "", "", "", "", "", "", "", "", "", 
  "", "", "", "", "", "", "", "samples tested", "", "", "", "", "", "", "", 
  "", "", 55.56, 6.871287*^6, 3.623, 29., 4.424, 2.816, 17881.509, "", 
  341.862, 10.43, "", "", "", 3.7, 72.91, 0.724}, 
 {"LBY", "Africa", "Libya", "2021-03-27", 156116., 0., 825., 2602., 0., 
  16.429, 22720.052, 0., 120.065, 378.677, 0., 2.391, 0.98, "", "", "", "", 
  "", "", "", "", 4340., "", "", 0.632, "", "", "", "", "samples tested", "", 
  "", "", "", "", "", "", "", "", 55.56, 6.871287*^6, 3.623, 29., 4.424, 
  2.816, 17881.509, "", 341.862, 10.43, "", "", "", 3.7, 72.91, 0.724}, 
 {"LBY", "Africa", "Libya", "2021-03-28", 156849., 733., 749.143, 2618., 16., 
  16., 22826.728, 106.676, 109.025, 381.006, 2.329, 2.329, 0.98, "", "", "", 
  "", "", "", "", "", 3911., "", "", 0.569, "", "", "", "", "samples tested", 
  "", "", "", "", "", "", "", "", "", 55.56, 6.871287*^6, 3.623, 29., 4.424, 
  2.816, 17881.509, "", 341.862, 10.43, "", "", "", 3.7, 72.91, 0.724}, 
 {"LBY", "Africa", "Libya", "2021-03-29", 157545., 696., 719.286, 2653., 35., 
  20., 22928.019, 101.291, 104.68, 386.099, 5.094, 2.911, 0.98, "", "", "", 
  "", "", "", "", "", 4433., "", "", 0.645, "", "", "", "", "samples tested", 
  "", "", "", "", "", "", "", "", "", 55.56, 6.871287*^6, 3.623, 29., 4.424, 
  2.816, 17881.509, "", 341.862, 10.43, "", "", "", 3.7, 72.91, 0.724}, 
 {"LBY", "Africa", "Libya", "2021-03-30", 158251., 706., 691.429, 2658., 5., 
  13.429, 23030.766, 102.746, 100.626, 386.827, 0.728, 1.954, 0.98, "", "", 
  "", "", "", "", "", "", 3500., "", "", 0.509, "", "", "", "", 
  "samples tested", "", "", "", "", "", "", "", "", "", 79.63, 6.871287*^6, 
  3.623, 29., 4.424, 2.816, 17881.509, "", 341.862, 10.43, "", "", "", 3.7, 
  72.91, 0.724}, {"LBY", "Africa", "Libya", "2021-03-31", 158957., 706., 
  662.429, 2667., 9., 12.143, 23133.512, 102.746, 96.405, 388.137, 1.31, 
  1.767, 0.98, "", "", "", "", "", "", "", "", 6480., "", "", 0.943, "", "", 
  "", "", "samples tested", "", "", "", "", "", "", "", "", "", 79.63, 
  6.871287*^6, 3.623, 29., 4.424, 2.816, 17881.509, "", 341.862, 10.43, "", 
  "", "", 3.7, 72.91, 0.724}, {"LBY", "Africa", "Libya", "2021-04-01", 
  159980., 1023., 678.286, 2680., 13., 12.714, 23282.392, 148.88, 98.713, 
  390.029, 1.892, 1.85, 0.98, "", "", "", "", "", "", "", "", 6322., "", "", 
  0.92, "", "", "", "", "samples tested", "", "", "", "", "", "", "", "", "", 
  79.63, 6.871287*^6, 3.623, 29., 4.424, 2.816, 17881.509, "", 341.862, 
  10.43, "", "", "", 3.7, 72.91, 0.724}, {"LBY", "Africa", "Libya", 
  "2021-04-02", 161088., 1108., 710.286, 2684., 4., 11.714, 23443.643, 
  161.251, 103.37, 390.611, 0.582, 1.705, 0.98, "", "", "", "", "", "", "", 
  "", "", "", "", "", "", "", "", "", "samples tested", "", "", "", "", "", 
  "", "", "", "", 79.63, 6.871287*^6, 3.623, 29., 4.424, 2.816, 17881.509, 
  "", 341.862, 10.43, "", "", "", 3.7, 72.91, 0.724}, 
 {"LBY", "Africa", "Libya", "2021-04-03", 161088., 0., 710.286, 2684., 0., 
  11.714, 23443.643, 0., 103.37, 390.611, 0., 1.705, 0.98, "", "", "", "", 
  "", "", "", "", 6331., "", "", 0.921, "", "", "", "", "samples tested", "", 
  "", "", "", "", "", "", "", "", 79.63, 6.871287*^6, 3.623, 29., 4.424, 
  2.816, 17881.509, "", 341.862, 10.43, "", "", "", 3.7, 72.91, 0.724}, 
 {"LBY", "Africa", "Libya", "2021-04-04", 162294., 1206., 777.857, 2737., 
  53., 17., 23619.156, 175.513, 113.204, 398.324, 7.713, 2.474, 0.98, "", "", 
  "", "", "", "", "", "", 6547., "", "", 0.953, "", "", "", "", 
  "samples tested", "", "", "", "", "", "", "", "", "", 79.63, 6.871287*^6, 
  3.623, 29., 4.424, 2.816, 17881.509, "", 341.862, 10.43, "", "", "", 3.7, 
  72.91, 0.724}, {"LBY", "Africa", "Libya", "2021-04-05", 163442., 1148., 
  842.429, 2757., 20., 14.857, 23786.228, 167.072, 122.601, 401.235, 2.911, 
  2.162, 0.97, "", "", "", "", "", "", "", "", 6179., "", "", 0.899, "", "", 
  "", "", "samples tested", "", "", "", "", "", "", "", "", "", 79.63, 
  6.871287*^6, 3.623, 29., 4.424, 2.816, 17881.509, "", 341.862, 10.43, "", 
  "", "", 3.7, 72.91, 0.724}, {"LBY", "Africa", "Libya", "2021-04-06", 
  164318., 876., 866.714, 2765., 8., 15.286, 23913.715, 127.487, 126.136, 
  402.399, 1.164, 2.225, 0.96, "", "", "", "", "", "", "", "", 5547., "", "", 
  0.807, "", "", "", "", "samples tested", "", "", "", "", "", "", "", "", 
  "", 79.63, 6.871287*^6, 3.623, 29., 4.424, 2.816, 17881.509, "", 341.862, 
  10.43, "", "", "", 3.7, 72.91, 0.724}, {"LBY", "Africa", "Libya", 
  "2021-04-07", 165287., 969., 904.286, 2772., 7., 15., 24054.737, 141.022, 
  131.604, 403.418, 1.019, 2.183, 0.95, "", "", "", "", "", "", "", "", 
  5686., "", "", 0.828, "", "", "", "", "samples tested", "", "", "", "", "", 
  "", "", "", "", 79.63, 6.871287*^6, 3.623, 29., 4.424, 2.816, 17881.509, 
  "", 341.862, 10.43, "", "", "", 3.7, 72.91, 0.724}, 
 {"LBY", "Africa", "Libya", "2021-04-08", 166156., 869., 882.286, 2799., 27., 
  17., 24181.205, 126.468, 128.402, 407.347, 3.929, 2.474, 0.94, "", "", "", 
  "", "", "", "", "", 4145., "", "", 0.603, "", "", "", "", "samples tested", 
  "", "", "", "", "", "", "", "", "", 79.63, 6.871287*^6, 3.623, 29., 4.424, 
  2.816, 17881.509, "", 341.862, 10.43, "", "", "", 3.7, 72.91, 0.724}, 
 {"LBY", "Africa", "Libya", "2021-04-09", 166888., 732., 828.571, 2807., 8., 
  17.571, 24287.735, 106.53, 120.585, 408.512, 1.164, 2.557, 0.93, "", "", 
  "", "", "", "", "", "", "", "", "", "", "", "", "", "", "samples tested", 
  "", "", "", "", "", "", "", "", "", 79.63, 6.871287*^6, 3.623, 29., 4.424, 
  2.816, 17881.509, "", 341.862, 10.43, "", "", "", 3.7, 72.91, 0.724}, 
 {"LBY", "Africa", "Libya", "2021-04-10", 166888., 0., 828.571, 2807., 0., 
  17.571, 24287.735, 0., 120.585, 408.512, 0., 2.557, 0.92, "", "", "", "", 
  "", "", "", "", 4864., "", "", 0.708, "", "", "", "", "samples tested", "", 
  "", "", "", "", "", "", "", "", 79.63, 6.871287*^6, 3.623, 29., 4.424, 
  2.816, 17881.509, "", 341.862, 10.43, "", "", "", 3.7, 72.91, 0.724}, 
 {"LBY", "Africa", "Libya", "2021-04-11", 167825., 937., 790.143, 2823., 16., 
  12.286, 24424.1, 136.365, 114.992, 410.84, 2.329, 1.788, 0.92, "", "", "", 
  "", "", "", "", "", 4427., "", "", 0.644, "", "", "", "", "samples tested", 
  "", "", "", "", "", "", "", "", "", 79.63, 6.871287*^6, 3.623, 29., 4.424, 
  2.816, 17881.509, "", 341.862, 10.43, "", "", "", 3.7, 72.91, 0.724}, 
 {"LBY", "Africa", "Libya", "2021-04-12", 168676., 851., 747.714, 2828., 5., 
  10.143, 24547.949, 123.849, 108.817, 411.568, 0.728, 1.476, 0.91, "", "", 
  "", "", "", "", "", "", 3939., "", "", 0.573, "", "", "", "", 
  "samples tested", "", "", "", "", "", "", "", "", "", 79.63, 6.871287*^6, 
  3.623, 29., 4.424, 2.816, 17881.509, "", 341.862, 10.43, "", "", "", 3.7, 
  72.91, 0.724}, {"LBY", "Africa", "Libya", "2021-04-13", 169504., 828., 
  740.857, 2830., 2., 9.286, 24668.45, 120.501, 107.819, 411.859, 0.291, 
  1.351, 0.9, "", "", "", "", "", "", "", "", 2356., "", "", 0.343, "", "", 
  "", "", "samples tested", "", "", "", "", "", "", "", "", "", 79.63, 
  6.871287*^6, 3.623, 29., 4.424, 2.816, 17881.509, "", 341.862, 10.43, "", 
  "", "", 3.7, 72.91, 0.724}, {"LBY", "Africa", "Libya", "2021-04-14", 
  170045., 541., 679.714, 2834., 4., 8.857, 24747.183, 78.733, 98.921, 
  412.441, 0.582, 1.289, 0.89, "", "", "", "", "", "", "", "", 2749., "", "", 
  0.4, "", "", "", "", "samples tested", "", "", "", "", "", "", "", "", "", 
  79.63, 6.871287*^6, 3.623, 29., 4.424, 2.816, 17881.509, "", 341.862, 
  10.43, "", "", "", 3.7, 72.91, 0.724}, {"LBY", "Africa", "Libya", 
  "2021-04-15", 170558., 513., 628.857, 2873., 39., 10.571, 24821.842, 
  74.659, 91.52, 418.117, 5.676, 1.538, 0.88, "", "", "", "", "", "", "", "", 
  "", "", "", "", "", "", "", "", "samples tested", "", "", "", "", "", "", 
  "", "", "", 79.63, 6.871287*^6, 3.623, 29., 4.424, 2.816, 17881.509, "", 
  341.862, 10.43, "", "", "", 3.7, 72.91, 0.724}, 
 {"LBY", "Africa", "Libya", "2021-04-16", 171131., 573., 606.143, 2882., 9., 
  10.714, 24905.232, 83.39, 88.214, 419.427, 1.31, 1.559, 0.88, "", "", "", 
  "", "", "", "", "", "", "", "", "", "", "", "", "", "samples tested", "", 
  "", "", "", "", "", "", "", "", 79.63, 6.871287*^6, 3.623, 29., 4.424, 
  2.816, 17881.509, "", 341.862, 10.43, "", "", "", 3.7, 72.91, 0.724}, 
 {"LBY", "Africa", "Libya", "2021-04-17", 171131., 0., 606.143, 2882., 0., 
  10.714, 24905.232, 0., 88.214, 419.427, 0., 1.559, 0.87, "", "", "", "", 
  "", "", "", "", "", "", "", "", "", "", "", "", "samples tested", 750., 
  750., "", "", "", 0.01, 0.01, "", "", 79.63, 6.871287*^6, 3.623, 29., 
  4.424, 2.816, 17881.509, "", 341.862, 10.43, "", "", "", 3.7, 72.91, 
  0.724}, {"LBY", "Africa", "Libya", "2021-04-18", 171880., 749., 579.286, 
  2896., 14., 10.429, 25014.237, 109.004, 84.305, 421.464, 2.037, 1.518, 
  0.87, "", "", "", "", "", "", "", "", 2608., "", "", 0.38, "", "", "", "", 
  "samples tested", "", "", "", "", 4600., "", "", "", 669., 79.63, 
  6.871287*^6, 3.623, 29., 4.424, 2.816, 17881.509, "", 341.862, 10.43, "", 
  "", "", 3.7, 72.91, 0.724}, {"LBY", "Africa", "Libya", "2021-04-19", 
  172464., 584., 541.143, 2908., 12., 11.429, 25099.228, 84.991, 78.754, 
  423.21, 1.746, 1.663, 0.87, "", "", "", "", "", "", "", "", 2672., "", "", 
  0.389, "", "", "", "", "samples tested", "", "", "", "", 4600., "", "", "", 
  669., 79.63, 6.871287*^6, 3.623, 29., 4.424, 2.816, 17881.509, "", 341.862, 
  10.43, "", "", "", 3.7, 72.91, 0.724}, {"LBY", "Africa", "Libya", 
  "2021-04-20", 173089., 625., 512.143, 2919., 11., 12.714, 25190.186, 
  90.958, 74.534, 424.811, 1.601, 1.85, 0.86, "", "", "", "", "", "", "", "", 
  2449., "", "", 0.356, "", "", "", "", "samples tested", "", "", "", "", 
  4600., "", "", "", 669., 79.63, 6.871287*^6, 3.623, 29., 4.424, 2.816, 
  17881.509, "", 341.862, 10.43, "", "", "", 3.7, 72.91, 0.724}, 
 {"LBY", "Africa", "Libya", "2021-04-21", 173683., 594., 519.714, 2924., 5., 
  12.857, 25276.633, 86.447, 75.636, 425.539, 0.728, 1.871, 0.86, "", "", "", 
  "", "", "", "", "", 2786., "", "", 0.405, "", "", "", "", "samples tested", 
  "", "", "", "", 4600., "", "", "", 669., 79.63, 6.871287*^6, 3.623, 29., 
  4.424, 2.816, 17881.509, "", 341.862, 10.43, "", "", "", 3.7, 72.91, 
  0.724}, {"LBY", "Africa", "Libya", "2021-04-22", 174216., 533., 522.571, 
  2936., 12., 9., 25354.202, 77.569, 76.051, 427.285, 1.746, 1.31, 0.86, "", 
  "", "", "", "", "", "", "", 2665., "", "", 0.388, "", "", "", "", 
  "samples tested", "", "", "", "", 4600., "", "", "", 669., 79.63, 
  6.871287*^6, 3.623, 29., 4.424, 2.816, 17881.509, "", 341.862, 10.43, "", 
  "", "", 3.7, 72.91, 0.724}, {"LBY", "Africa", "Libya", "2021-04-23", 
  174752., 536., 517.286, 2947., 11., 9.286, 25432.208, 78.006, 75.282, 
  428.886, 1.601, 1.351, 0.85, "", "", "", "", "", "", "", "", "", "", "", 
  "", "", "", "", "", "samples tested", "", "", "", "", 4600., "", "", "", 
  669., 79.63, 6.871287*^6, 3.623, 29., 4.424, 2.816, 17881.509, "", 341.862, 
  10.43, "", "", "", 3.7, 72.91, 0.724}, {"LBY", "Africa", "Libya", 
  "2021-04-24", 174752., 0., 517.286, 2947., 0., 9.286, 25432.208, 0., 
  75.282, 428.886, 0., 1.351, 0.85, "", "", "", "", "", "", "", "", 2762., 
  "", "", 0.402, "", "", "", "", "samples tested", "", "", "", "", 4600., "", 
  "", "", 669., 79.63, 6.871287*^6, 3.623, 29., 4.424, 2.816, 17881.509, "", 
  341.862, 10.43, "", "", "", 3.7, 72.91, 0.724}, 
 {"LBY", "Africa", "Libya", "2021-04-25", 175286., 534., 486.571, 2996., 49., 
  14.286, 25509.923, 77.715, 70.812, 436.017, 7.131, 2.079, 0.85, "", "", "", 
  "", "", "", "", "", 2849., "", "", 0.415, "", "", "", "", "samples tested", 
  "", "", "", "", 4600., "", "", "", 669., 79.63, 6.871287*^6, 3.623, 29., 
  4.424, 2.816, 17881.509, "", 341.862, 10.43, "", "", "", 3.7, 72.91, 
  0.724}, {"LBY", "Africa", "Libya", "2021-04-26", 175753., 467., 469.857, 
  3005., 9., 13.857, 25577.887, 67.964, 68.38, 437.327, 1.31, 2.017, 0.84, 
  "", "", "", "", "", "", "", "", 3007., "", "", 0.438, "", "", "", "", 
  "samples tested", "", "", "", "", 4600., "", "", "", 669., 79.63, 
  6.871287*^6, 3.623, 29., 4.424, 2.816, 17881.509, "", 341.862, 10.43, "", 
  "", "", 3.7, 72.91, 0.724}, {"LBY", "Africa", "Libya", "2021-04-27", 
  176254., 501., 452.143, 3010., 5., 13., 25650.799, 72.912, 65.802, 438.055, 
  0.728, 1.892, 0.84, "", "", "", "", "", "", "", "", 2412., "", "", 0.351, 
  "", "", "", "", "samples tested", "", "", "", "", 4600., "", "", "", 669., 
  79.63, 6.871287*^6, 3.623, 29., 4.424, 2.816, 17881.509, "", 341.862, 
  10.43, "", "", "", 3.7, 72.91, 0.724}, {"LBY", "Africa", "Libya", 
  "2021-04-28", 176701., 447., 431.143, 3019., 9., 13.571, 25715.852, 65.053, 
  62.746, 439.365, 1.31, 1.975, 0.84, "", "", "", "", "", "", "", "", 2081., 
  "", "", 0.303, "", "", "", "", "samples tested", "", "", "", "", 4600., "", 
  "", "", 669., 79.63, 6.871287*^6, 3.623, 29., 4.424, 2.816, 17881.509, "", 
  341.862, 10.43, "", "", "", 3.7, 72.91, 0.724}, 
 {"LBY", "Africa", "Libya", "2021-04-29", 177072., 371., 408., 3023., 4., 
  12.429, 25769.845, 53.993, 59.378, 439.947, 0.582, 1.809, 0.84, "", "", "", 
  "", "", "", "", "", 2687., "", "", 0.391, "", "", "", "", "samples tested", 
  "", "", "", "", 4600., "", "", "", 669., 79.63, 6.871287*^6, 3.623, 29., 
  4.424, 2.816, 17881.509, "", 341.862, 10.43, "", "", "", 3.7, 72.91, 
  0.724}, {"LBY", "Africa", "Libya", "2021-04-30", 177508., 436., 393.714, 
  3029., 6., 11.714, 25833.297, 63.452, 57.298, 440.82, 0.873, 1.705, 0.84, 
  "", "", "", "", "", "", "", "", "", "", "", "", "", "", "", "", 
  "samples tested", "", "", "", "", 4600., "", "", "", 669., 79.63, 
  6.871287*^6, 3.623, 29., 4.424, 2.816, 17881.509, "", 341.862, 10.43, "", 
  "", "", 3.7, 72.91, 0.724}, {"LBY", "Africa", "Libya", "2021-05-01", 
  177508., 0., 393.714, 3029., 0., 11.714, 25833.297, 0., 57.298, 440.82, 0., 
  1.705, 0.84, "", "", "", "", "", "", "", "", 2320., "", "", 0.338, "", "", 
  "", "", "samples tested", "", "", "", "", 4600., "", "", "", 669., 79.63, 
  6.871287*^6, 3.623, 29., 4.424, 2.816, 17881.509, "", 341.862, 10.43, "", 
  "", "", 3.7, 72.91, 0.724}, {"LBY", "Africa", "Libya", "2021-05-02", 
  177871., 363., 369.286, 3039., 10., 6.143, 25886.126, 52.829, 53.743, 
  442.275, 1.455, 0.894, 0.84, "", "", "", "", "", "", "", "", 3187., "", "", 
  0.464, "", "", "", "", "samples tested", "", "", "", "", 4600., "", "", "", 
  669., 79.63, 6.871287*^6, 3.623, 29., 4.424, 2.816, 17881.509, "", 341.862, 
  10.43, "", "", "", 3.7, 72.91, 0.724}, {"LBY", "Africa", "Libya", 
  "2021-05-03", 178335., 464., 368.857, 3047., 8., 6., 25953.653, 67.527, 
  53.681, 443.439, 1.164, 0.873, 0.84, "", "", "", "", "", "", "", "", 1929., 
  "", "", 0.281, "", "", "", "", "samples tested", "", "", "", "", 4600., "", 
  "", "", 669., 79.63, 6.871287*^6, 3.623, 29., 4.424, 2.816, 17881.509, "", 
  341.862, 10.43, "", "", "", 3.7, 72.91, 0.724}, 
 {"LBY", "Africa", "Libya", "2021-05-04", 178672., 337., 345.429, 3049., 2., 
  5.571, 26002.698, 49.045, 50.271, 443.731, 0.291, 0.811, 0.84, "", "", "", 
  "", "", "", "", "", 1710., "", "", 0.249, "", "", "", "", "samples tested", 
  "", "", "", "", 4600., "", "", "", 669., 79.63, 6.871287*^6, 3.623, 29., 
  4.424, 2.816, 17881.509, "", 341.862, 10.43, "", "", "", 3.7, 72.91, 
  0.724}, {"LBY", "Africa", "Libya", "2021-05-05", 178927., 255., 318., 
  3058., 9., 5.571, 26039.809, 37.111, 46.28, 445.04, 1.31, 0.811, 0.84, "", 
  "", "", "", "", "", "", "", 1881., "", "", 0.274, "", "", "", "", 
  "samples tested", "", "", "", "", 4600., "", "", "", 669., 79.63, 
  6.871287*^6, 3.623, 29., 4.424, 2.816, 17881.509, "", 341.862, 10.43, "", 
  "", "", 3.7, 72.91, 0.724}, {"LBY", "Africa", "Libya", "2021-05-06", 
  179193., 266., 303., 3059., 1., 5.143, 26078.521, 38.712, 44.097, 445.186, 
  0.146, 0.748, 0.85, "", "", "", "", "", "", "", "", 2952., "", "", 0.43, 
  "", "", "", "", "samples tested", "", "", "", "", 4600., "", "", "", 669., 
  79.63, 6.871287*^6, 3.623, 29., 4.424, 2.816, 17881.509, "", 341.862, 
  10.43, "", "", "", 3.7, 72.91, 0.724}, {"LBY", "Africa", "Libya", 
  "2021-05-07", 179697., 504., 312.714, 3063., 4., 4.857, 26151.869, 73.349, 
  45.51, 445.768, 0.582, 0.707, 0.85, "", "", "", "", "", "", "", "", "", "", 
  "", "", "", "", "", "", "samples tested", "", "", "", "", 4600., "", "", 
  "", 669., 79.63, 6.871287*^6, 3.623, 29., 4.424, 2.816, 17881.509, "", 
  341.862, 10.43, "", "", "", 3.7, 72.91, 0.724}, 
 {"LBY", "Africa", "Libya", "2021-05-08", 179697., 0., 312.714, 3063., 0., 
  4.857, 26151.869, 0., 45.51, 445.768, 0., 0.707, 0.85, "", "", "", "", "", 
  "", "", "", 1773., "", "", 0.258, "", "", "", "", "samples tested", "", "", 
  "", "", 4600., "", "", "", 669., 79.63, 6.871287*^6, 3.623, 29., 4.424, 
  2.816, 17881.509, "", 341.862, 10.43, "", "", "", 3.7, 72.91, 0.724}, 
 {"LBY", "Africa", "Libya", "2021-05-09", 179970., 273., 299.857, 3070., 7., 
  4.429, 26191.6, 39.731, 43.639, 446.787, 1.019, 0.645, 0.85, "", "", "", 
  "", "", "", "", "", 1996., "", "", 0.29, "", "", "", "", "samples tested", 
  "", "", "", "", 4600., "", "", "", 669., 79.63, 6.871287*^6, 3.623, 29., 
  4.424, 2.816, 17881.509, "", 341.862, 10.43, "", "", "", 3.7, 72.91, 
  0.724}, {"LBY", "Africa", "Libya", "2021-05-10", 180226., 256., 270.143, 
  3072., 2., 3.571, 26228.856, 37.256, 39.315, 447.078, 0.291, 0.52, 0.86, 
  "", "", "", "", "", "", "", "", 2383., "", "", 0.347, "", "", "", "", 
  "samples tested", 106559., 106559., "", "", 4600., 1.55, 1.55, "", 669., 
  79.63, 6.871287*^6, 3.623, 29., 4.424, 2.816, 17881.509, "", 341.862, 
  10.43, "", "", "", 3.7, 72.91, 0.724}, {"LBY", "Africa", "Libya", 
  "2021-05-11", 180692., 466., 288.571, 3077., 5., 4., 26296.675, 67.818, 
  41.997, 447.805, 0.728, 0.582, 0.86, "", "", "", "", "", "", "", "", 1445., 
  "", "", 0.21, "", "", "", "", "samples tested", "", "", "", "", 4835., "", 
  "", "", 704., 79.63, 6.871287*^6, 3.623, 29., 4.424, 2.816, 17881.509, "", 
  341.862, 10.43, "", "", "", 3.7, 72.91, 0.724}, 
 {"LBY", "Africa", "Libya", "2021-05-12", 180945., 253., 288.286, 3082., 5., 
  3.429, 26333.495, 36.82, 41.955, 448.533, 0.728, 0.499, 0.87, "", "", "", 
  "", "", "", "", "", 1188., "", "", 0.173, "", "", "", "", "samples tested", 
  "", "", "", "", 5070., "", "", "", 738., 79.63, 6.871287*^6, 3.623, 29., 
  4.424, 2.816, 17881.509, "", 341.862, 10.43, "", "", "", 3.7, 72.91, 
  0.724}, {"LBY", "Africa", "Libya", "2021-05-13", 181179., 234., 283.714, 
  3085., 3., 3.714, 26367.549, 34.055, 41.29, 448.97, 0.437, 0.541, 0.87, "", 
  "", "", "", "", "", "", "", "", "", "", "", "", "", "", "", 
  "samples tested", "", "", "", "", 5304., "", "", "", 772., 79.63, 
  6.871287*^6, 3.623, 29., 4.424, 2.816, 17881.509, "", 341.862, 10.43, "", 
  "", "", 3.7, 72.91, 0.724}, {"LBY", "Africa", "Libya", "2021-05-14", 
  181179., 0., 211.714, 3085., 0., 3.143, 26367.549, 0., 30.811, 448.97, 0., 
  0.457, 0.88, "", "", "", "", "", "", "", "", "", "", "", "", "", "", "", 
  "", "samples tested", "", "", "", "", 5539., "", "", "", 806., 79.63, 
  6.871287*^6, 3.623, 29., 4.424, 2.816, 17881.509, "", 341.862, 10.43, "", 
  "", "", 3.7, 72.91, 0.724}, {"LBY", "Africa", "Libya", "2021-05-15", 
  181179., 0., 211.714, 3085., 0., 3.143, 26367.549, 0., 30.811, 448.97, 0., 
  0.457, 0.89, "", "", "", "", "", "", "", "", 1863., "", "", 0.271, "", "", 
  "", "", "samples tested", "", "", "", "", 5773., "", "", "", 840., 79.63, 
  6.871287*^6, 3.623, 29., 4.424, 2.816, 17881.509, "", 341.862, 10.43, "", 
  "", "", 3.7, 72.91, 0.724}, {"LBY", "Africa", "Libya", "2021-05-16", 
  181410., 231., 205.714, 3088., 3., 2.571, 26401.168, 33.618, 29.938, 
  449.406, 0.437, 0.374, 0.91, "", "", "", "", "", "", "", "", 3201., "", "", 
  0.466, "", "", "", "", "samples tested", "", "", "", "", 6008., "", "", "", 
  874., 79.63, 6.871287*^6, 3.623, 29., 4.424, 2.816, 17881.509, "", 341.862, 
  10.43, "", "", "", 3.7, 72.91, 0.724}, {"LBY", "Africa", "Libya", 
  "2021-05-17", 181714., 304., 212.571, 3092., 4., 2.857, 26445.41, 44.242, 
  30.936, 449.988, 0.582, 0.416, 0.92, "", "", "", "", "", "", "", "", 3310., 
  "", "", 0.482, "", "", "", "", "samples tested", "", "", "", "", 6242., "", 
  "", "", 908., 79.63, 6.871287*^6, 3.623, 29., 4.424, 2.816, 17881.509, "", 
  341.862, 10.43, "", "", "", 3.7, 72.91, 0.724}, 
 {"LBY", "Africa", "Libya", "2021-05-18", 182012., 298., 188.571, 3097., 5., 
  2.857, 26488.779, 43.369, 27.443, 450.716, 0.728, 0.416, 0.94, "", "", "", 
  "", "", "", "", "", 3032., "", "", 0.441, "", "", "", "", "samples tested", 
  "", "", "", "", 6242., "", "", "", 908., 79.63, 6.871287*^6, 3.623, 29., 
  4.424, 2.816, 17881.509, "", 341.862, 10.43, "", "", "", 3.7, 72.91, 
  0.724}, {"LBY", "Africa", "Libya", "2021-05-19", 182350., 338., 200.714, 
  3097., 0., 2.143, 26537.969, 49.19, 29.211, 450.716, 0., 0.312, 0.95, "", 
  "", "", "", "", "", "", "", 3252., "", "", 0.473, "", "", "", "", 
  "samples tested", "", "", "", "", 6242., "", "", "", 908., 79.63, 
  6.871287*^6, 3.623, 29., 4.424, 2.816, 17881.509, "", 341.862, 10.43, "", 
  "", "", 3.7, 72.91, 0.724}, {"LBY", "Africa", "Libya", "2021-05-20", 
  182649., 299., 210., 3102., 5., 2.429, 26581.483, 43.514, 30.562, 451.444, 
  0.728, 0.353, 0.96, "", "", "", "", "", "", "", "", 2670., "", "", 0.389, 
  "", "", "", "", "samples tested", "", "", "", "", 6242., "", "", "", 908., 
  79.63, 6.871287*^6, 3.623, 29., 4.424, 2.816, 17881.509, "", 341.862, 
  10.43, "", "", "", 3.7, 72.91, 0.724}, {"LBY", "Africa", "Libya", 
  "2021-05-21", 182899., 250., 245.714, 3105., 3., 2.857, 26617.866, 36.383, 
  35.76, 451.88, 0.437, 0.416, 0.97, "", "", "", "", "", "", "", "", "", "", 
  "", "", "", "", "", "", "samples tested", "", "", "", "", 6242., "", "", 
  "", 908., 79.63, 6.871287*^6, 3.623, 29., 4.424, 2.816, 17881.509, "", 
  341.862, 10.43, "", "", "", 3.7, 72.91, 0.724}, 
 {"LBY", "Africa", "Libya", "2021-05-22", 182899., 0., 245.714, 3105., 0., 
  2.857, 26617.866, 0., 35.76, 451.88, 0., 0.416, 0.98, "", "", "", "", "", 
  "", "", "", 3841., "", "", 0.559, "", "", "", "", "samples tested", "", "", 
  "", "", 6242., "", "", "", 908., 79.63, 6.871287*^6, 3.623, 29., 4.424, 
  2.816, 17881.509, "", 341.862, 10.43, "", "", "", 3.7, 72.91, 0.724}, 
 {"LBY", "Africa", "Libya", "2021-05-23", 183311., 412., 271.571, 3111., 6., 
  3.286, 26677.826, 59.96, 39.523, 452.754, 0.873, 0.478, 0.99, "", "", "", 
  "", "", "", "", "", 3460., "", "", 0.504, "", "", "", "", "samples tested", 
  "", "", "", "", 6242., "", "", "", 908., 79.63, 6.871287*^6, 3.623, 29., 
  4.424, 2.816, 17881.509, "", 341.862, 10.43, "", "", "", 3.7, 72.91, 
  0.724}, {"LBY", "Africa", "Libya", "2021-05-24", 183592., 281., 268.286, 
  3112., 1., 2.857, 26718.721, 40.895, 39.044, 452.899, 0.146, 0.416, 0.99, 
  "", "", "", "", "", "", "", "", 3665., "", "", 0.533, "", "", "", "", 
  "samples tested", "", "", "", "", 6242., "", "", "", 908., 79.63, 
  6.871287*^6, 3.623, 29., 4.424, 2.816, 17881.509, "", 341.862, 10.43, "", 
  "", "", 3.7, 72.91, 0.724}, {"LBY", "Africa", "Libya", "2021-05-25", 
  183932., 340., 274.286, 3114., 2., 2.429, 26768.202, 49.481, 39.918, 
  453.19, 0.291, 0.353, 1., "", "", "", "", "", "", "", "", 2561., "", "", 
  0.373, "", "", "", "", "samples tested", "", "", "", "", 6242., "", "", "", 
  908., 79.63, 6.871287*^6, 3.623, 29., 4.424, 2.816, 17881.509, "", 341.862, 
  10.43, "", "", "", 3.7, 72.91, 0.724}, {"LBY", "Africa", "Libya", 
  "2021-05-26", 184151., 219., 257.286, 3115., 1., 2.571, 26800.074, 31.872, 
  37.444, 453.336, 0.146, 0.374, 1.01, "", "", "", "", "", "", "", "", 2864., 
  "", "", 0.417, "", "", "", "", "samples tested", "", "", "", "", 6242., "", 
  "", "", 908., 79.63, 6.871287*^6, 3.623, 29., 4.424, 2.816, 17881.509, "", 
  341.862, 10.43, "", "", "", 3.7, 72.91, 0.724}, 
 {"LBY", "Africa", "Libya", "2021-05-27", 184472., 321., 260.429, 3115., 0., 
  1.857, 26846.79, 46.716, 37.901, 453.336, 0., 0.27, 1.02, "", "", "", "", 
  "", "", "", "", 3243., "", "", 0.472, "", "", "", "", "samples tested", "", 
  "", "", "", 6242., "", "", "", 908., 79.63, 6.871287*^6, 3.623, 29., 4.424, 
  2.816, 17881.509, "", 341.862, 10.43, "", "", "", 3.7, 72.91, 0.724}, 
 {"LBY", "Africa", "Libya", "2021-05-28", 184815., 343., 273.714, 3116., 1., 
  1.571, 26896.708, 49.918, 39.835, 453.481, 0.146, 0.229, 1.02, "", "", "", 
  "", "", "", "", "", "", "", "", "", "", "", "", "", "samples tested", "", 
  "", "", "", 6242., "", "", "", 908., 79.63, 6.871287*^6, 3.623, 29., 4.424, 
  2.816, 17881.509, "", 341.862, 10.43, "", "", "", 3.7, 72.91, 0.724}, 
 {"LBY", "Africa", "Libya", "2021-05-29", 184815., 0., 273.714, 3116., 0., 
  1.571, 26896.708, 0., 39.835, 453.481, 0., 0.229, 1.02, "", "", "", "", "", 
  "", "", "", 4597., "", "", 0.669, "", "", "", "", "samples tested", "", "", 
  "", "", 6242., "", "", "", 908., 79.63, 6.871287*^6, 3.623, 29., 4.424, 
  2.816, 17881.509, "", 341.862, 10.43, "", "", "", 3.7, 72.91, 0.724}, 
 {"LBY", "Africa", "Libya", "2021-05-30", 185181., 366., 267.143, 3125., 9., 
  2., 26949.973, 53.265, 38.878, 454.791, 1.31, 0.291, 1.03, "", "", "", "", 
  "", "", "", "", 3935., "", "", 0.573, "", "", "", "", "samples tested", "", 
  "", "", "", 6242., "", "", "", 908., 79.63, 6.871287*^6, 3.623, 29., 4.424, 
  2.816, 17881.509, "", 341.862, 10.43, "", "", "", 3.7, 72.91, 0.724}, 
 {"LBY", "Africa", "Libya", "2021-05-31", 185776., 595., 312., 3126., 1., 2., 
  27036.565, 86.592, 45.406, 454.937, 0.146, 0.291, 1.03, "", "", "", "", "", 
  "", "", "", 3504., "", "", 0.51, "", "", "", "", "samples tested", "", "", 
  "", "", 6242., "", "", "", 908., 79.63, 6.871287*^6, 3.623, 29., 4.424, 
  2.816, 17881.509, "", 341.862, 10.43, "", "", "", 3.7, 72.91, 0.724}, 
 {"LBY", "Africa", "Libya", "2021-06-01", 186072., 296., 305.714, 3127., 1., 
  1.857, 27079.643, 43.078, 44.492, 455.082, 0.146, 0.27, 1.03, "", "", "", 
  "", "", "", "", "", 3260., "", "", 0.474, "", "", "", "", "samples tested", 
  243891., 243891., "", "", 6242., 3.55, 3.55, "", 908., "", 6.871287*^6, 
  3.623, 29., 4.424, 2.816, 17881.509, "", 341.862, 10.43, "", "", "", 3.7, 
  72.91, 0.724}, {"LBY", "Africa", "Libya", "2021-06-02", 186323., 251., 
  310.286, 3131., 4., 2.286, 27116.172, 36.529, 45.157, 455.664, 0.582, 
  0.333, 1.02, "", "", "", "", "", "", "", "", 3718., "", "", 0.541, "", "", 
  "", "", "samples tested", "", "", "", "", "", "", "", "", "", "", 
  6.871287*^6, 3.623, 29., 4.424, 2.816, 17881.509, "", 341.862, 10.43, "", 
  "", "", 3.7, 72.91, 0.724}, {"LBY", "Africa", "Libya", "2021-06-03", 
  186567., 244., 299.286, 3132., 1., 2.429, 27151.682, 35.51, 43.556, 455.81, 
  0.146, 0.353, 1.02, "", "", "", "", "", "", "", "", 3335., "", "", 0.485, 
  "", "", "", "", "samples tested", "", "", "", "", "", "", "", "", "", "", 
  6.871287*^6, 3.623, 29., 4.424, 2.816, 17881.509, "", 341.862, 10.43, "", 
  "", "", 3.7, 72.91, 0.724}, {"LBY", "Africa", "Libya", "2021-06-04", 
  186953., 386., 305.429, 3137., 5., 3., 27207.858, 56.176, 44.45, 456.537, 
  0.728, 0.437, 1.02, "", "", "", "", "", "", "", "", "", "", "", "", "", "", 
  "", "", "samples tested", "", "", "", "", "", "", "", "", "", "", 
  6.871287*^6, 3.623, 29., 4.424, 2.816, 17881.509, "", 341.862, 10.43, "", 
  "", "", 3.7, 72.91, 0.724}, {"LBY", "Africa", "Libya", "2021-06-05", 
  186953., 0., 305.429, 3137., 0., 3., 27207.858, 0., 44.45, 456.537, 0., 
  0.437, 1.02, "", "", "", "", "", "", "", "", 4700., "", "", 0.684, "", "", 
  "", "", "samples tested", "", "", "", "", "", "", "", "", "", "", 
  6.871287*^6, 3.623, 29., 4.424, 2.816, 17881.509, "", 341.862, 10.43, "", 
  "", "", 3.7, 72.91, 0.724}, {"LBY", "Africa", "Libya", "2021-06-06", 
  187281., 328., 300., 3143., 6., 2.571, 27255.593, 47.735, 43.66, 457.411, 
  0.873, 0.374, 1.02, "", "", "", "", "", "", "", "", 3956., "", "", 0.576, 
  "", "", "", "", "samples tested", "", "", "", "", "", "", "", "", "", "", 
  6.871287*^6, 3.623, 29., 4.424, 2.816, 17881.509, "", 341.862, 10.43, "", 
  "", "", 3.7, 72.91, 0.724}, {"LBY", "Africa", "Libya", "2021-06-07", 
  187685., 404., 272.714, 3146., 3., 2.857, 27314.388, 58.795, 39.689, 
  457.847, 0.437, 0.416, "", "", "", "", "", "", "", "", "", "", "", "", "", 
  "", "", "", "", "", "", "", "", "", "", "", "", "", "", "", 6.871287*^6, 
  3.623, 29., 4.424, 2.816, 17881.509, "", 341.862, 10.43, "", "", "", 3.7, 
  72.91, 0.724}, {"LIE", "Europe", "Liechtenstein", "2020-03-04", 1., 1., "", 
  "", "", "", 26.221, 26.221, "", "", "", "", "", "", "", "", "", "", "", "", 
  "", "", "", "", "", "", "", "", "", "", "", "", "", "", "", "", "", "", "", 
  13.89, 38137., 237.012, "", "", "", "", "", "", 7.77, "", "", "", 2.397, 
  82.49, 0.919}, {"LIE", "Europe", "Liechtenstein", "2020-03-05", 1., 0., "", 
  "", "", "", 26.221, 0., "", "", "", "", "", "", "", "", "", "", "", "", "", 
  "", "", "", "", "", "", "", "", "", "", "", "", "", "", "", "", "", "", 
  13.89, 38137., 237.012, "", "", "", "", "", "", 7.77, "", "", "", 2.397, 
  82.49, 0.919}, {"LIE", "Europe", "Liechtenstein", "2020-03-06", 1., 0., "", 
  "", "", "", 26.221, 0., "", "", "", "", "", "", "", "", "", "", "", "", "", 
  "", "", "", "", "", "", "", "", "", "", "", "", "", "", "", "", "", "", 
  13.89, 38137., 237.012, "", "", "", "", "", "", 7.77, "", "", "", 2.397, 
  82.49, 0.919}, {"LIE", "Europe", "Liechtenstein", "2020-03-07", 1., 0., "", 
  "", "", "", 26.221, 0., "", "", "", "", "", "", "", "", "", "", "", "", "", 
  "", "", "", "", "", "", "", "", "", "", "", "", "", "", "", "", "", "", 
  13.89, 38137., 237.012, "", "", "", "", "", "", 7.77, "", "", "", 2.397, 
  82.49, 0.919}, {"LIE", "Europe", "Liechtenstein", "2020-03-08", 1., 0., "", 
  "", "", "", 26.221, 0., "", "", "", "", "", "", "", "", "", "", "", "", "", 
  "", "", "", "", "", "", "", "", "", "", "", "", "", "", "", "", "", "", 
  13.89, 38137., 237.012, "", "", "", "", "", "", 7.77, "", "", "", 2.397, 
  82.49, 0.919}, {"LIE", "Europe", "Liechtenstein", "2020-03-09", 1., 0., 
  0.143, "", "", 0., 26.221, 0., 3.746, "", "", 0., "", "", "", "", "", "", 
  "", "", "", "", "", "", "", "", "", "", "", "", "", "", "", "", "", "", "", 
  "", "", 13.89, 38137., 237.012, "", "", "", "", "", "", 7.77, "", "", "", 
  2.397, 82.49, 0.919}, {"LIE", "Europe", "Liechtenstein", "2020-03-10", 1., 
  0., 0.143, "", "", 0., 26.221, 0., 3.746, "", "", 0., "", "", "", "", "", 
  "", "", "", "", "", "", "", "", "", "", "", "", "", "", "", "", "", "", "", 
  "", "", "", 13.89, 38137., 237.012, "", "", "", "", "", "", 7.77, "", "", 
  "", 2.397, 82.49, 0.919}, {"LIE", "Europe", "Liechtenstein", "2020-03-11", 
  1., 0., 0., "", "", 0., 26.221, 0., 0., "", "", 0., "", "", "", "", "", "", 
  "", "", "", "", "", "", "", "", "", "", "", "", "", "", "", "", "", "", "", 
  "", "", 13.89, 38137., 237.012, "", "", "", "", "", "", 7.77, "", "", "", 
  2.397, 82.49, 0.919}, {"LIE", "Europe", "Liechtenstein", "2020-03-12", 1., 
  0., 0., "", "", 0., 26.221, 0., 0., "", "", 0., "", "", "", "", "", "", "", 
  "", "", "", "", "", "", "", "", "", "", "", "", "", "", "", "", "", "", "", 
  "", 13.89, 38137., 237.012, "", "", "", "", "", "", 7.77, "", "", "", 
  2.397, 82.49, 0.919}, {"LIE", "Europe", "Liechtenstein", "2020-03-13", 1., 
  0., 0., "", "", 0., 26.221, 0., 0., "", "", 0., "", "", "", "", "", "", "", 
  "", "", "", "", "", "", "", "", "", "", "", "", "", "", "", "", "", "", "", 
  "", 44.44, 38137., 237.012, "", "", "", "", "", "", 7.77, "", "", "", 
  2.397, 82.49, 0.919}, {"LIE", "Europe", "Liechtenstein", "2020-03-14", 4., 
  3., 0.429, "", "", 0., 104.885, 78.664, 11.238, "", "", 0., "", "", "", "", 
  "", "", "", "", "", "", "", "", "", "", "", "", "", "", "", "", "", "", "", 
  "", "", "", "", 44.44, 38137., 237.012, "", "", "", "", "", "", 7.77, "", 
  "", "", 2.397, 82.49, 0.919}, {"LIE", "Europe", "Liechtenstein", 
  "2020-03-15", 4., 0., 0.429, "", "", 0., 104.885, 0., 11.238, "", "", 0., 
  "", "", "", "", "", "", "", "", "", "", "", "", "", "", "", "", "", "", "", 
  "", "", "", "", "", "", "", "", 44.44, 38137., 237.012, "", "", "", "", "", 
  "", 7.77, "", "", "", 2.397, 82.49, 0.919}, 
 {"LIE", "Europe", "Liechtenstein", "2020-03-16", 4., 0., 0.429, "", "", 0., 
  104.885, 0., 11.238, "", "", 0., "", "", "", "", "", "", "", "", "", "", 
  "", "", "", "", "", "", "", "", "", "", "", "", "", "", "", "", "", 59.26, 
  38137., 237.012, "", "", "", "", "", "", 7.77, "", "", "", 2.397, 82.49, 
  0.919}, {"LIE", "Europe", "Liechtenstein", "2020-03-17", 7., 3., 0.857, "", 
  "", 0., 183.549, 78.664, 22.475, "", "", 0., "", "", "", "", "", "", "", 
  "", "", "", "", "", "", "", "", "", "", "", "", "", "", "", "", "", "", "", 
  "", 56.48, 38137., 237.012, "", "", "", "", "", "", 7.77, "", "", "", 
  2.397, 82.49, 0.919}, {"LIE", "Europe", "Liechtenstein", "2020-03-18", 28., 
  21., 3.857, "", "", 0., 734.195, 550.646, 101.139, "", "", 0., "", "", "", 
  "", "", "", "", "", "", "", "", "", "", "", "", "", "", "", "", "", "", "", 
  "", "", "", "", "", 56.48, 38137., 237.012, "", "", "", "", "", "", 7.77, 
  "", "", "", 2.397, 82.49, 0.919}, {"LIE", "Europe", "Liechtenstein", 
  "2020-03-19", 28., 0., 3.857, "", "", 0., 734.195, 0., 101.139, "", "", 0., 
  "", "", "", "", "", "", "", "", "", "", "", "", "", "", "", "", "", "", "", 
  "", "", "", "", "", "", "", "", 56.48, 38137., 237.012, "", "", "", "", "", 
  "", 7.77, "", "", "", 2.397, 82.49, 0.919}, 
 {"LIE", "Europe", "Liechtenstein", "2020-03-20", 28., 0., 3.857, "", "", 0., 
  734.195, 0., 101.139, "", "", 0., "", "", "", "", "", "", "", "", "", "", 
  "", "", "", "", "", "", "", "", "", "", "", "", "", "", "", "", "", 56.48, 
  38137., 237.012, "", "", "", "", "", "", 7.77, "", "", "", 2.397, 82.49, 
  0.919}, {"LIE", "Europe", "Liechtenstein", "2020-03-21", 37., 9., 4.714, 
  "", "", 0., 970.186, 235.991, 123.614, "", "", 0., "", "", "", "", "", "", 
  "", "", "", "", "", "", "", "", "", "", "", "", "", "", "", "", "", "", "", 
  "", "", 56.48, 38137., 237.012, "", "", "", "", "", "", 7.77, "", "", "", 
  2.397, 82.49, 0.919}, {"LIE", "Europe", "Liechtenstein", "2020-03-22", 37., 
  0., 4.714, "", "", 0., 970.186, 0., 123.614, "", "", 0., "", "", "", "", 
  "", "", "", "", "", "", "", "", "", "", "", "", "", "", "", "", "", "", "", 
  "", "", "", "", 56.48, 38137., 237.012, "", "", "", "", "", "", 7.77, "", 
  "", "", 2.397, 82.49, 0.919}, {"LIE", "Europe", "Liechtenstein", 
  "2020-03-23", 51., 14., 6.714, "", "", 0., 1337.284, 367.098, 176.057, "", 
  "", 0., "", "", "", "", "", "", "", "", "", "", "", "", "", "", "", "", "", 
  "", "", "", "", "", "", "", "", "", "", 56.48, 38137., 237.012, "", "", "", 
  "", "", "", 7.77, "", "", "", 2.397, 82.49, 0.919}, 
 {"LIE", "Europe", "Liechtenstein", "2020-03-24", 51., 0., 6.286, "", "", 0., 
  1337.284, 0., 164.819, "", "", 0., "", "", "", "", "", "", "", "", "", "", 
  "", "", "", "", "", "", "", "", "", "", "", "", "", "", "", "", "", 56.48, 
  38137., 237.012, "", "", "", "", "", "", 7.77, "", "", "", 2.397, 82.49, 
  0.919}, {"LIE", "Europe", "Liechtenstein", "2020-03-25", 51., 0., 3.286, 
  "", "", 0., 1337.284, 0., 86.156, "", "", 0., "", "", "", "", "", "", "", 
  "", "", "", "", "", "", "", "", "", "", "", "", "", "", "", "", "", "", "", 
  "", 56.48, 38137., 237.012, "", "", "", "", "", "", 7.77, "", "", "", 
  2.397, 82.49, 0.919}, {"LIE", "Europe", "Liechtenstein", "2020-03-26", 56., 
  5., 4., "", "", 0., 1468.39, 131.106, 104.885, "", "", 0., "", "", "", "", 
  "", "", "", "", "", "", "", "", "", "", "", "", "", "", "", "", "", "", "", 
  "", "", "", "", 56.48, 38137., 237.012, "", "", "", "", "", "", 7.77, "", 
  "", "", 2.397, 82.49, 0.919}, {"LIE", "Europe", "Liechtenstein", 
  "2020-03-27", 56., 0., 4., "", "", 0., 1468.39, 0., 104.885, "", "", 0., 
  "", "", "", "", "", "", "", "", "", "", "", "", "", "", "", "", "", "", "", 
  "", "", "", "", "", "", "", "", 56.48, 38137., 237.012, "", "", "", "", "", 
  "", 7.77, "", "", "", 2.397, 82.49, 0.919}, 
 {"LIE", "Europe", "Liechtenstein", "2020-03-28", 56., 0., 2.714, "", "", 0., 
  1468.39, 0., 71.172, "", "", 0., "", "", "", "", "", "", "", "", "", "", 
  "", "", "", "", "", "", "", "", "", "", "", "", "", "", "", "", "", 56.48, 
  38137., 237.012, "", "", "", "", "", "", 7.77, "", "", "", 2.397, 82.49, 
  0.919}, {"LIE", "Europe", "Liechtenstein", "2020-03-29", 56., 0., 2.714, 
  "", "", 0., 1468.39, 0., 71.172, "", "", 0., "", "", "", "", "", "", "", 
  "", "", "", "", "", "", "", "", "", "", "", "", "", "", "", "", "", "", "", 
  "", 56.48, 38137., 237.012, "", "", "", "", "", "", 7.77, "", "", "", 
  2.397, 82.49, 0.919}, {"LIE", "Europe", "Liechtenstein", "2020-03-30", 62., 
  6., 1.571, "", "", 0., 1625.718, 157.328, 41.205, "", "", 0., "", "", "", 
  "", "", "", "", "", "", "", "", "", "", "", "", "", "", "", "", "", "", "", 
  "", "", "", "", "", 56.48, 38137., 237.012, "", "", "", "", "", "", 7.77, 
  "", "", "", 2.397, 82.49, 0.919}, {"LIE", "Europe", "Liechtenstein", 
  "2020-03-31", 68., 6., 2.429, "", "", 0., 1783.045, 157.328, 63.68, "", "", 
  0., "", "", "", "", "", "", "", "", "", "", "", "", "", "", "", "", "", "", 
  "", "", "", "", "", "", "", "", "", 56.48, 38137., 237.012, "", "", "", "", 
  "", "", 7.77, "", "", "", 2.397, 82.49, 0.919}, 
 {"LIE", "Europe", "Liechtenstein", "2020-04-01", 68., 0., 2.429, "", "", 0., 
  1783.045, 0., 63.68, "", "", 0., "", "", "", "", "", "", "", "", "", "", 
  "", "", "", "", "", "", "", "", "", "", "", "", "", "", "", "", "", 56.48, 
  38137., 237.012, "", "", "", "", "", "", 7.77, "", "", "", 2.397, 82.49, 
  0.919}, {"LIE", "Europe", "Liechtenstein", "2020-04-02", 75., 7., 2.714, 
  "", "", 0., 1966.594, 183.549, 71.172, "", "", 0., "", "", "", "", "", "", 
  "", "", "", "", "", "", "", "", "", "", "", "", "", "", "", "", "", "", "", 
  "", "", 56.48, 38137., 237.012, "", "", "", "", "", "", 7.77, "", "", "", 
  2.397, 82.49, 0.919}, {"LIE", "Europe", "Liechtenstein", "2020-04-03", 76., 
  1., 2.857, "", "", 0., 1992.815, 26.221, 74.918, "", "", 0., "", "", "", 
  "", "", "", "", "", "", "", "", "", "", "", "", "", "", "", "", "", "", "", 
  "", "", "", "", "", 56.48, 38137., 237.012, "", "", "", "", "", "", 7.77, 
  "", "", "", 2.397, 82.49, 0.919}, {"LIE", "Europe", "Liechtenstein", 
  "2020-04-04", 77., 1., 3., 1., 1., 0.143, 2019.037, 26.221, 78.664, 26.221, 
  26.221, 3.746, "", "", "", "", "", "", "", "", "", "", "", "", "", "", "", 
  "", "", "", "", "", "", "", "", "", "", "", "", 56.48, 38137., 237.012, "", 
  "", "", "", "", "", 7.77, "", "", "", 2.397, 82.49, 0.919}, 
 {"LIE", "Europe", "Liechtenstein", "2020-04-05", 77., 0., 3., 1., 0., 0.143, 
  2019.037, 0., 78.664, 26.221, 0., 3.746, "", "", "", "", "", "", "", "", 
  "", "", "", "", "", "", "", "", "", "", "", "", "", "", "", "", "", "", "", 
  56.48, 38137., 237.012, "", "", "", "", "", "", 7.77, "", "", "", 2.397, 
  82.49, 0.919}, {"LIE", "Europe", "Liechtenstein", "2020-04-06", 77., 0., 
  2.143, 1., 0., 0.143, 2019.037, 0., 56.188, 26.221, 0., 3.746, "", "", "", 
  "", "", "", "", "", "", "", "", "", "", "", "", "", "", "", "", "", "", "", 
  "", "", "", "", "", 56.48, 38137., 237.012, "", "", "", "", "", "", 7.77, 
  "", "", "", 2.397, 82.49, 0.919}, {"LIE", "Europe", "Liechtenstein", 
  "2020-04-07", 78., 1., 1.429, 1., 0., 0.143, 2045.258, 26.221, 37.459, 
  26.221, 0., 3.746, "", "", "", "", "", "", "", "", "", "", "", "", "", "", 
  "", "", "", "", "", "", "", "", "", "", "", "", "", 56.48, 38137., 237.012, 
  "", "", "", "", "", "", 7.77, "", "", "", 2.397, 82.49, 0.919}, 
 {"LIE", "Europe", "Liechtenstein", "2020-04-08", 78., 0., 1.429, 1., 0., 
  0.143, 2045.258, 0., 37.459, 26.221, 0., 3.746, "", "", "", "", "", "", "", 
  "", "", "", "", "", "", "", "", "", "", "", "", "", "", "", "", "", "", "", 
  "", 56.48, 38137., 237.012, "", "", "", "", "", "", 7.77, "", "", "", 
  2.397, 82.49, 0.919}, {"LIE", "Europe", "Liechtenstein", "2020-04-09", 78., 
  0., 0.429, 1., 0., 0.143, 2045.258, 0., 11.238, 26.221, 0., 3.746, "", "", 
  "", "", "", "", "", "", "", "", "", "", "", "", "", "", "", "", "", "", "", 
  "", "", "", "", "", "", 56.48, 38137., 237.012, "", "", "", "", "", "", 
  7.77, "", "", "", 2.397, 82.49, 0.919}, {"LIE", "Europe", "Liechtenstein", 
  "2020-04-10", 79., 1., 0.429, 1., 0., 0.143, 2071.479, 26.221, 11.238, 
  26.221, 0., 3.746, "", "", "", "", "", "", "", "", "", "", "", "", "", "", 
  "", "", "", "", "", "", "", "", "", "", "", "", "", 56.48, 38137., 237.012, 
  "", "", "", "", "", "", 7.77, "", "", "", 2.397, 82.49, 0.919}, 
 {"LIE", "Europe", "Liechtenstein", "2020-04-11", 79., 0., 0.286, 1., 0., 0., 
  2071.479, 0., 7.492, 26.221, 0., 0., "", "", "", "", "", "", "", "", "", 
  "", "", "", "", "", "", "", "", "", "", "", "", "", "", "", "", "", "", 
  56.48, 38137., 237.012, "", "", "", "", "", "", 7.77, "", "", "", 2.397, 
  82.49, 0.919}, {"LIE", "Europe", "Liechtenstein", "2020-04-12", 79., 0., 
  0.286, 1., 0., 0., 2071.479, 0., 7.492, 26.221, 0., 0., "", "", "", "", "", 
  "", "", "", "", "", "", "", "", "", "", "", "", "", "", "", "", "", "", "", 
  "", "", "", 56.48, 38137., 237.012, "", "", "", "", "", "", 7.77, "", "", 
  "", 2.397, 82.49, 0.919}, {"LIE", "Europe", "Liechtenstein", "2020-04-13", 
  79., 0., 0.286, 1., 0., 0., 2071.479, 0., 7.492, 26.221, 0., 0., "", "", 
  "", "", "", "", "", "", "", "", "", "", "", "", "", "", "", "", "", "", "", 
  "", "", "", "", "", "", 56.48, 38137., 237.012, "", "", "", "", "", "", 
  7.77, "", "", "", 2.397, 82.49, 0.919}, {"LIE", "Europe", "Liechtenstein", 
  "2020-04-14", 79., 0., 0.143, 1., 0., 0., 2071.479, 0., 3.746, 26.221, 0., 
  0., "", "", "", "", "", "", "", "", "", "", "", "", "", "", "", "", "", "", 
  "", "", "", "", "", "", "", "", "", 56.48, 38137., 237.012, "", "", "", "", 
  "", "", 7.77, "", "", "", 2.397, 82.49, 0.919}, 
 {"LIE", "Europe", "Liechtenstein", "2020-04-15", 79., 0., 0.143, 1., 0., 0., 
  2071.479, 0., 3.746, 26.221, 0., 0., "", "", "", "", "", "", "", "", "", 
  "", "", "", "", "", "", "", "", "", "", "", "", "", "", "", "", "", "", 
  56.48, 38137., 237.012, "", "", "", "", "", "", 7.77, "", "", "", 2.397, 
  82.49, 0.919}, {"LIE", "Europe", "Liechtenstein", "2020-04-16", 79., 0., 
  0.143, 1., 0., 0., 2071.479, 0., 3.746, 26.221, 0., 0., "", "", "", "", "", 
  "", "", "", "", "", "", "", "", "", "", "", "", "", "", "", "", "", "", "", 
  "", "", "", 56.48, 38137., 237.012, "", "", "", "", "", "", 7.77, "", "", 
  "", 2.397, 82.49, 0.919}, {"LIE", "Europe", "Liechtenstein", "2020-04-17", 
  79., 0., 0., 1., 0., 0., 2071.479, 0., 0., 26.221, 0., 0., "", "", "", "", 
  "", "", "", "", "", "", "", "", "", "", "", "", "", "", "", "", "", "", "", 
  "", "", "", "", 56.48, 38137., 237.012, "", "", "", "", "", "", 7.77, "", 
  "", "", 2.397, 82.49, 0.919}, {"LIE", "Europe", "Liechtenstein", 
  "2020-04-18", 79., 0., 0., 1., 0., 0., 2071.479, 0., 0., 26.221, 0., 0., 
  "", "", "", "", "", "", "", "", "", "", "", "", "", "", "", "", "", "", "", 
  "", "", "", "", "", "", "", "", 56.48, 38137., 237.012, "", "", "", "", "", 
  "", 7.77, "", "", "", 2.397, 82.49, 0.919}, 
 {"LIE", "Europe", "Liechtenstein", "2020-04-19", 81., 2., 0.286, 1., 0., 0., 
  2123.922, 52.443, 7.492, 26.221, 0., 0., "", "", "", "", "", "", "", "", 
  "", "", "", "", "", "", "", "", "", "", "", "", "", "", "", "", "", "", "", 
  56.48, 38137., 237.012, "", "", "", "", "", "", 7.77, "", "", "", 2.397, 
  82.49, 0.919}, {"LIE", "Europe", "Liechtenstein", "2020-04-20", 81., 0., 
  0.286, 1., 0., 0., 2123.922, 0., 7.492, 26.221, 0., 0., "", "", "", "", "", 
  "", "", "", "", "", "", "", "", "", "", "", "", "", "", "", "", "", "", "", 
  "", "", "", 56.48, 38137., 237.012, "", "", "", "", "", "", 7.77, "", "", 
  "", 2.397, 82.49, 0.919}, {"LIE", "Europe", "Liechtenstein", "2020-04-21", 
  81., 0., 0.286, 1., 0., 0., 2123.922, 0., 7.492, 26.221, 0., 0., "", "", 
  "", "", "", "", "", "", "", "", "", "", "", "", "", "", "", "", "", "", "", 
  "", "", "", "", "", "", 56.48, 38137., 237.012, "", "", "", "", "", "", 
  7.77, "", "", "", 2.397, 82.49, 0.919}, {"LIE", "Europe", "Liechtenstein", 
  "2020-04-22", 81., 0., 0.286, 1., 0., 0., 2123.922, 0., 7.492, 26.221, 0., 
  0., "", "", "", "", "", "", "", "", "", "", "", "", "", "", "", "", "", "", 
  "", "", "", "", "", "", "", "", "", 56.48, 38137., 237.012, "", "", "", "", 
  "", "", 7.77, "", "", "", 2.397, 82.49, 0.919}, 
 {"LIE", "Europe", "Liechtenstein", "2020-04-23", 81., 0., 0.286, 1., 0., 0., 
  2123.922, 0., 7.492, 26.221, 0., 0., "", "", "", "", "", "", "", "", "", 
  "", "", "", "", "", "", "", "", "", "", "", "", "", "", "", "", "", "", 
  56.48, 38137., 237.012, "", "", "", "", "", "", 7.77, "", "", "", 2.397, 
  82.49, 0.919}, {"LIE", "Europe", "Liechtenstein", "2020-04-24", 81., 0., 
  0.286, 1., 0., 0., 2123.922, 0., 7.492, 26.221, 0., 0., "", "", "", "", "", 
  "", "", "", "", "", "", "", "", "", "", "", "", "", "", "", "", "", "", "", 
  "", "", "", 56.48, 38137., 237.012, "", "", "", "", "", "", 7.77, "", "", 
  "", 2.397, 82.49, 0.919}, {"LIE", "Europe", "Liechtenstein", "2020-04-25", 
  81., 0., 0.286, 1., 0., 0., 2123.922, 0., 7.492, 26.221, 0., 0., "", "", 
  "", "", "", "", "", "", "", "", "", "", "", "", "", "", "", "", "", "", "", 
  "", "", "", "", "", "", 56.48, 38137., 237.012, "", "", "", "", "", "", 
  7.77, "", "", "", 2.397, 82.49, 0.919}, {"LIE", "Europe", "Liechtenstein", 
  "2020-04-26", 82., 1., 0.143, 1., 0., 0., 2150.143, 26.221, 3.746, 26.221, 
  0., 0., "", "", "", "", "", "", "", "", "", "", "", "", "", "", "", "", "", 
  "", "", "", "", "", "", "", "", "", "", 56.48, 38137., 237.012, "", "", "", 
  "", "", "", 7.77, "", "", "", 2.397, 82.49, 0.919}, 
 {"LIE", "Europe", "Liechtenstein", "2020-04-27", 82., 0., 0.143, 1., 0., 0., 
  2150.143, 0., 3.746, 26.221, 0., 0., "", "", "", "", "", "", "", "", "", 
  "", "", "", "", "", "", "", "", "", "", "", "", "", "", "", "", "", "", 
  55.56, 38137., 237.012, "", "", "", "", "", "", 7.77, "", "", "", 2.397, 
  82.49, 0.919}, {"LIE", "Europe", "Liechtenstein", "2020-04-28", 82., 0., 
  0.143, 1., 0., 0., 2150.143, 0., 3.746, 26.221, 0., 0., "", "", "", "", "", 
  "", "", "", "", "", "", "", "", "", "", "", "", "", "", "", "", "", "", "", 
  "", "", "", 55.56, 38137., 237.012, "", "", "", "", "", "", 7.77, "", "", 
  "", 2.397, 82.49, 0.919}, {"LIE", "Europe", "Liechtenstein", "2020-04-29", 
  82., 0., 0.143, 1., 0., 0., 2150.143, 0., 3.746, 26.221, 0., 0., "", "", 
  "", "", "", "", "", "", "", "", "", "", "", "", "", "", "", "", "", "", "", 
  "", "", "", "", "", "", 55.56, 38137., 237.012, "", "", "", "", "", "", 
  7.77, "", "", "", 2.397, 82.49, 0.919}, {"LIE", "Europe", "Liechtenstein", 
  "2020-04-30", 82., 0., 0.143, 1., 0., 0., 2150.143, 0., 3.746, 26.221, 0., 
  0., "", "", "", "", "", "", "", "", "", "", "", "", "", "", "", "", "", "", 
  "", "", "", "", "", "", "", "", "", 55.56, 38137., 237.012, "", "", "", "", 
  "", "", 7.77, "", "", "", 2.397, 82.49, 0.919}, 
 {"LIE", "Europe", "Liechtenstein", "2020-05-01", 82., 0., 0.143, 1., 0., 0., 
  2150.143, 0., 3.746, 26.221, 0., 0., "", "", "", "", "", "", "", "", "", 
  "", "", "", "", "", "", "", "", "", "", "", "", "", "", "", "", "", "", 
  55.56, 38137., 237.012, "", "", "", "", "", "", 7.77, "", "", "", 2.397, 
  82.49, 0.919}, {"LIE", "Europe", "Liechtenstein", "2020-05-02", 82., 0., 
  0.143, 1., 0., 0., 2150.143, 0., 3.746, 26.221, 0., 0., "", "", "", "", "", 
  "", "", "", "", "", "", "", "", "", "", "", "", "", "", "", "", "", "", "", 
  "", "", "", 55.56, 38137., 237.012, "", "", "", "", "", "", 7.77, "", "", 
  "", 2.397, 82.49, 0.919}, {"LIE", "Europe", "Liechtenstein", "2020-05-03", 
  82., 0., 0., 1., 0., 0., 2150.143, 0., 0., 26.221, 0., 0., "", "", "", "", 
  "", "", "", "", "", "", "", "", "", "", "", "", "", "", "", "", "", "", "", 
  "", "", "", "", 55.56, 38137., 237.012, "", "", "", "", "", "", 7.77, "", 
  "", "", 2.397, 82.49, 0.919}, {"LIE", "Europe", "Liechtenstein", 
  "2020-05-04", 82., 0., 0., 1., 0., 0., 2150.143, 0., 0., 26.221, 0., 0., 
  "", "", "", "", "", "", "", "", "", "", "", "", "", "", "", "", "", "", "", 
  "", "", "", "", "", "", "", "", 55.56, 38137., 237.012, "", "", "", "", "", 
  "", 7.77, "", "", "", 2.397, 82.49, 0.919}, 
 {"LIE", "Europe", "Liechtenstein", "2020-05-05", 82., 0., 0., 1., 0., 0., 
  2150.143, 0., 0., 26.221, 0., 0., "", "", "", "", "", "", "", "", "", "", 
  "", "", "", "", "", "", "", "", "", "", "", "", "", "", "", "", "", 55.56, 
  38137., 237.012, "", "", "", "", "", "", 7.77, "", "", "", 2.397, 82.49, 
  0.919}, {"LIE", "Europe", "Liechtenstein", "2020-05-06", 82., 0., 0., 1., 
  0., 0., 2150.143, 0., 0., 26.221, 0., 0., "", "", "", "", "", "", "", "", 
  "", "", "", "", "", "", "", "", "", "", "", "", "", "", "", "", "", "", "", 
  55.56, 38137., 237.012, "", "", "", "", "", "", 7.77, "", "", "", 2.397, 
  82.49, 0.919}, {"LIE", "Europe", "Liechtenstein", "2020-05-07", 82., 0., 
  0., 1., 0., 0., 2150.143, 0., 0., 26.221, 0., 0., "", "", "", "", "", "", 
  "", "", "", "", "", "", "", "", "", "", "", "", "", "", "", "", "", "", "", 
  "", "", 55.56, 38137., 237.012, "", "", "", "", "", "", 7.77, "", "", "", 
  2.397, 82.49, 0.919}, {"LIE", "Europe", "Liechtenstein", "2020-05-08", 82., 
  0., 0., 1., 0., 0., 2150.143, 0., 0., 26.221, 0., 0., "", "", "", "", "", 
  "", "", "", "", "", "", "", "", "", "", "", "", "", "", "", "", "", "", "", 
  "", "", "", 55.56, 38137., 237.012, "", "", "", "", "", "", 7.77, "", "", 
  "", 2.397, 82.49, 0.919}, {"LIE", "Europe", "Liechtenstein", "2020-05-09", 
  82., 0., 0., 1., 0., 0., 2150.143, 0., 0., 26.221, 0., 0., "", "", "", "", 
  "", "", "", "", "", "", "", "", "", "", "", "", "", "", "", "", "", "", "", 
  "", "", "", "", 55.56, 38137., 237.012, "", "", "", "", "", "", 7.77, "", 
  "", "", 2.397, 82.49, 0.919}, {"LIE", "Europe", "Liechtenstein", 
  "2020-05-10", 82., 0., 0., 1., 0., 0., 2150.143, 0., 0., 26.221, 0., 0., 
  "", "", "", "", "", "", "", "", "", "", "", "", "", "", "", "", "", "", "", 
  "", "", "", "", "", "", "", "", 55.56, 38137., 237.012, "", "", "", "", "", 
  "", 7.77, "", "", "", 2.397, 82.49, 0.919}, 
 {"LIE", "Europe", "Liechtenstein", "2020-05-11", 82., 0., 0., 1., 0., 0., 
  2150.143, 0., 0., 26.221, 0., 0., "", "", "", "", "", "", "", "", "", "", 
  "", "", "", "", "", "", "", "", "", "", "", "", "", "", "", "", "", 48.15, 
  38137., 237.012, "", "", "", "", "", "", 7.77, "", "", "", 2.397, 82.49, 
  0.919}, {"LIE", "Europe", "Liechtenstein", "2020-05-12", 82., 0., 0., 1., 
  0., 0., 2150.143, 0., 0., 26.221, 0., 0., "", "", "", "", "", "", "", "", 
  "", "", "", "", "", "", "", "", "", "", "", "", "", "", "", "", "", "", "", 
  48.15, 38137., 237.012, "", "", "", "", "", "", 7.77, "", "", "", 2.397, 
  82.49, 0.919}, {"LIE", "Europe", "Liechtenstein", "2020-05-13", 82., 0., 
  0., 1., 0., 0., 2150.143, 0., 0., 26.221, 0., 0., "", "", "", "", "", "", 
  "", "", "", "", "", "", "", "", "", "", "", "", "", "", "", "", "", "", "", 
  "", "", 48.15, 38137., 237.012, "", "", "", "", "", "", 7.77, "", "", "", 
  2.397, 82.49, 0.919}, {"LIE", "Europe", "Liechtenstein", "2020-05-14", 82., 
  0., 0., 1., 0., 0., 2150.143, 0., 0., 26.221, 0., 0., "", "", "", "", "", 
  "", "", "", "", "", "", "", "", "", "", "", "", "", "", "", "", "", "", "", 
  "", "", "", 48.15, 38137., 237.012, "", "", "", "", "", "", 7.77, "", "", 
  "", 2.397, 82.49, 0.919}, {"LIE", "Europe", "Liechtenstein", "2020-05-15", 
  82., 0., 0., 1., 0., 0., 2150.143, 0., 0., 26.221, 0., 0., "", "", "", "", 
  "", "", "", "", "", "", "", "", "", "", "", "", "", "", "", "", "", "", "", 
  "", "", "", "", 48.15, 38137., 237.012, "", "", "", "", "", "", 7.77, "", 
  "", "", 2.397, 82.49, 0.919}, {"LIE", "Europe", "Liechtenstein", 
  "2020-05-16", 82., 0., 0., 1., 0., 0., 2150.143, 0., 0., 26.221, 0., 0., 
  "", "", "", "", "", "", "", "", "", "", "", "", "", "", "", "", "", "", "", 
  "", "", "", "", "", "", "", "", 48.15, 38137., 237.012, "", "", "", "", "", 
  "", 7.77, "", "", "", 2.397, 82.49, 0.919}, 
 {"LIE", "Europe", "Liechtenstein", "2020-05-17", 82., 0., 0., 1., 0., 0., 
  2150.143, 0., 0., 26.221, 0., 0., "", "", "", "", "", "", "", "", "", "", 
  "", "", "", "", "", "", "", "", "", "", "", "", "", "", "", "", "", 48.15, 
  38137., 237.012, "", "", "", "", "", "", 7.77, "", "", "", 2.397, 82.49, 
  0.919}, {"LIE", "Europe", "Liechtenstein", "2020-05-18", 82., 0., 0., 1., 
  0., 0., 2150.143, 0., 0., 26.221, 0., 0., "", "", "", "", "", "", "", "", 
  "", "", "", "", "", "", "", "", "", "", "", "", "", "", "", "", "", "", "", 
  48.15, 38137., 237.012, "", "", "", "", "", "", 7.77, "", "", "", 2.397, 
  82.49, 0.919}, {"LIE", "Europe", "Liechtenstein", "2020-05-19", 82., 0., 
  0., 1., 0., 0., 2150.143, 0., 0., 26.221, 0., 0., "", "", "", "", "", "", 
  "", "", "", "", "", "", "", "", "", "", "", "", "", "", "", "", "", "", "", 
  "", "", 48.15, 38137., 237.012, "", "", "", "", "", "", 7.77, "", "", "", 
  2.397, 82.49, 0.919}, {"LIE", "Europe", "Liechtenstein", "2020-05-20", 82., 
  0., 0., 1., 0., 0., 2150.143, 0., 0., 26.221, 0., 0., "", "", "", "", "", 
  "", "", "", "", "", "", "", "", "", "", "", "", "", "", "", "", "", "", "", 
  "", "", "", 48.15, 38137., 237.012, "", "", "", "", "", "", 7.77, "", "", 
  "", 2.397, 82.49, 0.919}, {"LIE", "Europe", "Liechtenstein", "2020-05-21", 
  82., 0., 0., 1., 0., 0., 2150.143, 0., 0., 26.221, 0., 0., "", "", "", "", 
  "", "", "", "", "", "", "", "", "", "", "", "", "", "", "", "", "", "", "", 
  "", "", "", "", 48.15, 38137., 237.012, "", "", "", "", "", "", 7.77, "", 
  "", "", 2.397, 82.49, 0.919}, {"LIE", "Europe", "Liechtenstein", 
  "2020-05-22", 82., 0., 0., 1., 0., 0., 2150.143, 0., 0., 26.221, 0., 0., 
  "", "", "", "", "", "", "", "", "", "", "", "", "", "", "", "", "", "", "", 
  "", "", "", "", "", "", "", "", 48.15, 38137., 237.012, "", "", "", "", "", 
  "", 7.77, "", "", "", 2.397, 82.49, 0.919}, 
 {"LIE", "Europe", "Liechtenstein", "2020-05-23", 82., 0., 0., 1., 0., 0., 
  2150.143, 0., 0., 26.221, 0., 0., "", "", "", "", "", "", "", "", "", 15., 
  15., 0.393, 0.393, "", "", 0., "", "tests performed", "", "", "", "", "", 
  "", "", "", "", 48.15, 38137., 237.012, "", "", "", "", "", "", 7.77, "", 
  "", "", 2.397, 82.49, 0.919}, {"LIE", "Europe", "Liechtenstein", 
  "2020-05-24", 82., 0., 0., 1., 0., 0., 2150.143, 0., 0., 26.221, 0., 0., 
  "", "", "", "", "", "", "", "", "", 5., 20., 0.524, 0.131, "", "", 0., "", 
  "tests performed", "", "", "", "", "", "", "", "", "", 42.59, 38137., 
  237.012, "", "", "", "", "", "", 7.77, "", "", "", 2.397, 82.49, 0.919}, 
 {"LIE", "Europe", "Liechtenstein", "2020-05-25", 82., 0., 0., 1., 0., 0., 
  2150.143, 0., 0., 26.221, 0., 0., "", "", "", "", "", "", "", "", "", 126., 
  146., 3.828, 3.304, "", "", 0., "", "tests performed", "", "", "", "", "", 
  "", "", "", "", 42.59, 38137., 237.012, "", "", "", "", "", "", 7.77, "", 
  "", "", 2.397, 82.49, 0.919}, {"LIE", "Europe", "Liechtenstein", 
  "2020-05-26", 82., 0., 0., 1., 0., 0., 2150.143, 0., 0., 26.221, 0., 0., 
  "", "", "", "", "", "", "", "", "", 115., 261., 6.844, 3.015, "", "", 0., 
  "", "tests performed", "", "", "", "", "", "", "", "", "", 42.59, 38137., 
  237.012, "", "", "", "", "", "", 7.77, "", "", "", 2.397, 82.49, 0.919}, 
 {"LIE", "Europe", "Liechtenstein", "2020-05-27", 82., 0., 0., 1., 0., 0., 
  2150.143, 0., 0., 26.221, 0., 0., "", "", "", "", "", "", "", "", "", 94., 
  355., 9.309, 2.465, "", "", 0., "", "tests performed", "", "", "", "", "", 
  "", "", "", "", 42.59, 38137., 237.012, "", "", "", "", "", "", 7.77, "", 
  "", "", 2.397, 82.49, 0.919}, {"LIE", "Europe", "Liechtenstein", 
  "2020-05-28", 82., 0., 0., 1., 0., 0., 2150.143, 0., 0., 26.221, 0., 0., 
  "", "", "", "", "", "", "", "", "", 40., 395., 10.357, 1.049, "", "", 0., 
  "", "tests performed", "", "", "", "", "", "", "", "", "", 42.59, 38137., 
  237.012, "", "", "", "", "", "", 7.77, "", "", "", 2.397, 82.49, 0.919}, 
 {"LIE", "Europe", "Liechtenstein", "2020-05-29", 82., 0., 0., 1., 0., 0., 
  2150.143, 0., 0., 26.221, 0., 0., "", "", "", "", "", "", "", "", "", 29., 
  424., 11.118, 0.76, "", "", 0., "", "tests performed", "", "", "", "", "", 
  "", "", "", "", 42.59, 38137., 237.012, "", "", "", "", "", "", 7.77, "", 
  "", "", 2.397, 82.49, 0.919}, {"LIE", "Europe", "Liechtenstein", 
  "2020-05-30", 82., 0., 0., 1., 0., 0., 2150.143, 0., 0., 26.221, 0., 0., 
  "", "", "", "", "", "", "", "", "", 3., 427., 11.196, 0.079, 59., 1.547, 
  0., "", "tests performed", "", "", "", "", "", "", "", "", "", 42.59, 
  38137., 237.012, "", "", "", "", "", "", 7.77, "", "", "", 2.397, 82.49, 
  0.919}, {"LIE", "Europe", "Liechtenstein", "2020-05-31", 82., 0., 0., 1., 
  0., 0., 2150.143, 0., 0., 26.221, 0., 0., "", "", "", "", "", "", "", "", 
  "", 14., 441., 11.564, 0.367, 60., 1.573, 0., "", "tests performed", "", 
  "", "", "", "", "", "", "", "", 42.59, 38137., 237.012, "", "", "", "", "", 
  "", 7.77, "", "", "", 2.397, 82.49, 0.919}, 
 {"LIE", "Europe", "Liechtenstein", "2020-06-01", 82., 0., 0., 1., 0., 0., 
  2150.143, 0., 0., 26.221, 0., 0., "", "", "", "", "", "", "", "", "", 10., 
  451., 11.826, 0.262, 44., 1.154, 0., "", "tests performed", "", "", "", "", 
  "", "", "", "", "", 42.59, 38137., 237.012, "", "", "", "", "", "", 7.77, 
  "", "", "", 2.397, 82.49, 0.919}, {"LIE", "Europe", "Liechtenstein", 
  "2020-06-02", 82., 0., 0., 1., 0., 0., 2150.143, 0., 0., 26.221, 0., 0., 
  "", "", "", "", "", "", "", "", "", 147., 598., 15.68, 3.855, 48., 1.259, 
  0., "", "tests performed", "", "", "", "", "", "", "", "", "", 42.59, 
  38137., 237.012, "", "", "", "", "", "", 7.77, "", "", "", 2.397, 82.49, 
  0.919}, {"LIE", "Europe", "Liechtenstein", "2020-06-03", 82., 0., 0., 1., 
  0., 0., 2150.143, 0., 0., 26.221, 0., 0., "", "", "", "", "", "", "", "", 
  "", 108., 706., 18.512, 2.832, 50., 1.311, 0., "", "tests performed", "", 
  "", "", "", "", "", "", "", "", "", 38137., 237.012, "", "", "", "", "", 
  "", 7.77, "", "", "", 2.397, 82.49, 0.919}, 
 {"LIE", "Europe", "Liechtenstein", "2020-06-04", 82., 0., 0., 1., 0., 0., 
  2150.143, 0., 0., 26.221, 0., 0., "", "", "", "", "", "", "", "", "", 76., 
  782., 20.505, 1.993, 55., 1.442, 0., "", "tests performed", "", "", "", "", 
  "", "", "", "", "", "", 38137., 237.012, "", "", "", "", "", "", 7.77, "", 
  "", "", 2.397, 82.49, 0.919}, {"LIE", "Europe", "Liechtenstein", 
  "2020-06-05", 82., 0., 0., 1., 0., 0., 2150.143, 0., 0., 26.221, 0., 0., 
  "", "", "", "", "", "", "", "", "", 22., 804., 21.082, 0.577, 54., 1.416, 
  0., "", "tests performed", "", "", "", "", "", "", "", "", "", "", 38137., 
  237.012, "", "", "", "", "", "", 7.77, "", "", "", 2.397, 82.49, 0.919}, 
 {"LIE", "Europe", "Liechtenstein", "2020-06-06", 82., 0., 0., 1., 0., 0., 
  2150.143, 0., 0., 26.221, 0., 0., "", "", "", "", "", "", "", "", "", 4., 
  808., 21.187, 0.105, 54., 1.416, 0., "", "tests performed", "", "", "", "", 
  "", "", "", "", "", "", 38137., 237.012, "", "", "", "", "", "", 7.77, "", 
  "", "", 2.397, 82.49, 0.919}, {"LIE", "Europe", "Liechtenstein", 
  "2020-06-07", 82., 0., 0., 1., 0., 0., 2150.143, 0., 0., 26.221, 0., 0., 
  "", "", "", "", "", "", "", "", "", 12., 820., 21.501, 0.315, 54., 1.416, 
  0., "", "tests performed", "", "", "", "", "", "", "", "", "", "", 38137., 
  237.012, "", "", "", "", "", "", 7.77, "", "", "", 2.397, 82.49, 0.919}, 
 {"LIE", "Europe", "Liechtenstein", "2020-06-08", 82., 0., 0., 1., 0., 0., 
  2150.143, 0., 0., 26.221, 0., 0., "", "", "", "", "", "", "", "", "", 111., 
  931., 24.412, 2.911, 69., 1.809, 0., "", "tests performed", "", "", "", "", 
  "", "", "", "", "", "", 38137., 237.012, "", "", "", "", "", "", 7.77, "", 
  "", "", 2.397, 82.49, 0.919}, {"LIE", "Europe", "Liechtenstein", 
  "2020-06-09", 82., 0., 0., 1., 0., 0., 2150.143, 0., 0., 26.221, 0., 0., 
  "", "", "", "", "", "", "", "", "", 82., 1013., 26.562, 2.15, 59., 1.547, 
  0., "", "tests performed", "", "", "", "", "", "", "", "", "", "", 38137., 
  237.012, "", "", "", "", "", "", 7.77, "", "", "", 2.397, 82.49, 0.919}, 
 {"LIE", "Europe", "Liechtenstein", "2020-06-10", 82., 0., 0., 1., 0., 0., 
  2150.143, 0., 0., 26.221, 0., 0., "", "", "", "", "", "", "", "", "", 78., 
  1091., 28.607, 2.045, 55., 1.442, 0., "", "tests performed", "", "", "", 
  "", "", "", "", "", "", "", 38137., 237.012, "", "", "", "", "", "", 7.77, 
  "", "", "", 2.397, 82.49, 0.919}, {"LIE", "Europe", "Liechtenstein", 
  "2020-06-11", 82., 0., 0., 1., 0., 0., 2150.143, 0., 0., 26.221, 0., 0., 
  "", "", "", "", "", "", "", "", "", 5., 1096., 28.738, 0.131, 45., 1.18, 
  0., "", "tests performed", "", "", "", "", "", "", "", "", "", "", 38137., 
  237.012, "", "", "", "", "", "", 7.77, "", "", "", 2.397, 82.49, 0.919}, 
 {"LIE", "Europe", "Liechtenstein", "2020-06-12", 82., 0., 0., 1., 0., 0., 
  2150.143, 0., 0., 26.221, 0., 0., "", "", "", "", "", "", "", "", "", 19., 
  1115., 29.237, 0.498, 44., 1.154, 0., "", "tests performed", "", "", "", 
  "", "", "", "", "", "", "", 38137., 237.012, "", "", "", "", "", "", 7.77, 
  "", "", "", 2.397, 82.49, 0.919}, {"LIE", "Europe", "Liechtenstein", 
  "2020-06-13", 82., 0., 0., 1., 0., 0., 2150.143, 0., 0., 26.221, 0., 0., 
  "", "", "", "", "", "", "", "", "", 2., 1117., 29.289, 0.052, 44., 1.154, 
  0., "", "tests performed", "", "", "", "", "", "", "", "", "", "", 38137., 
  237.012, "", "", "", "", "", "", 7.77, "", "", "", 2.397, 82.49, 0.919}, 
 {"LIE", "Europe", "Liechtenstein", "2020-06-14", 82., 0., 0., 1., 0., 0., 
  2150.143, 0., 0., 26.221, 0., 0., "", "", "", "", "", "", "", "", "", 7., 
  1124., 29.473, 0.184, 43., 1.128, 0., "", "tests performed", "", "", "", 
  "", "", "", "", "", "", "", 38137., 237.012, "", "", "", "", "", "", 7.77, 
  "", "", "", 2.397, 82.49, 0.919}, {"LIE", "Europe", "Liechtenstein", 
  "2020-06-15", 82., 0., 0., 1., 0., 0., 2150.143, 0., 0., 26.221, 0., 0., 
  "", "", "", "", "", "", "", "", "", 129., 1253., 32.855, 3.383, 46., 1.206, 
  0., "", "tests performed", "", "", "", "", "", "", "", "", "", "", 38137., 
  237.012, "", "", "", "", "", "", 7.77, "", "", "", 2.397, 82.49, 0.919}, 
 {"LIE", "Europe", "Liechtenstein", "2020-06-16", 82., 0., 0., 1., 0., 0., 
  2150.143, 0., 0., 26.221, 0., 0., "", "", "", "", "", "", "", "", "", 116., 
  1369., 35.897, 3.042, 51., 1.337, 0., "", "tests performed", "", "", "", 
  "", "", "", "", "", "", "", 38137., 237.012, "", "", "", "", "", "", 7.77, 
  "", "", "", 2.397, 82.49, 0.919}, {"LIE", "Europe", "Liechtenstein", 
  "2020-06-17", 82., 0., 0., 1., 0., 0., 2150.143, 0., 0., 26.221, 0., 0., 
  "", "", "", "", "", "", "", "", "", 92., 1461., 38.309, 2.412, 53., 1.39, 
  0., "", "tests performed", "", "", "", "", "", "", "", "", "", "", 38137., 
  237.012, "", "", "", "", "", "", 7.77, "", "", "", 2.397, 82.49, 0.919}, 
 {"LIE", "Europe", "Liechtenstein", "2020-06-18", 82., 0., 0., 1., 0., 0., 
  2150.143, 0., 0., 26.221, 0., 0., "", "", "", "", "", "", "", "", "", 30., 
  1491., 39.096, 0.787, 56., 1.468, 0., "", "tests performed", "", "", "", 
  "", "", "", "", "", "", "", 38137., 237.012, "", "", "", "", "", "", 7.77, 
  "", "", "", 2.397, 82.49, 0.919}, {"LIE", "Europe", "Liechtenstein", 
  "2020-06-19", 82., 0., 0., 1., 0., 0., 2150.143, 0., 0., 26.221, 0., 0., 
  "", "", "", "", "", "", "", "", "", 29., 1520., 39.856, 0.76, 58., 1.521, 
  0., "", "tests performed", "", "", "", "", "", "", "", "", "", "", 38137., 
  237.012, "", "", "", "", "", "", 7.77, "", "", "", 2.397, 82.49, 0.919}, 
 {"LIE", "Europe", "Liechtenstein", "2020-06-20", 82., 0., 0., 1., 0., 0., 
  2150.143, 0., 0., 26.221, 0., 0., "", "", "", "", "", "", "", "", "", 1., 
  1521., 39.883, 0.026, 58., 1.521, 0., "", "tests performed", "", "", "", 
  "", "", "", "", "", "", "", 38137., 237.012, "", "", "", "", "", "", 7.77, 
  "", "", "", 2.397, 82.49, 0.919}, {"LIE", "Europe", "Liechtenstein", 
  "2020-06-21", 82., 0., 0., 1., 0., 0., 2150.143, 0., 0., 26.221, 0., 0., 
  "", "", "", "", "", "", "", "", "", 6., 1527., 40.04, 0.157, 58., 1.521, 
  0., "", "tests performed", "", "", "", "", "", "", "", "", "", "", 38137., 
  237.012, "", "", "", "", "", "", 7.77, "", "", "", 2.397, 82.49, 0.919}, 
 {"LIE", "Europe", "Liechtenstein", "2020-06-22", 82., 0., 0., 1., 0., 0., 
  2150.143, 0., 0., 26.221, 0., 0., "", "", "", "", "", "", "", "", "", 37., 
  1564., 41.01, 0.97, 44., 1.154, 0., "", "tests performed", "", "", "", "", 
  "", "", "", "", "", "", 38137., 237.012, "", "", "", "", "", "", 7.77, "", 
  "", "", 2.397, 82.49, 0.919}, {"LIE", "Europe", "Liechtenstein", 
  "2020-06-23", 82., 0., 0., 1., 0., 0., 2150.143, 0., 0., 26.221, 0., 0., 
  "", "", "", "", "", "", "", "", "", 32., 1596., 41.849, 0.839, 32., 0.839, 
  0., "", "tests performed", "", "", "", "", "", "", "", "", "", "", 38137., 
  237.012, "", "", "", "", "", "", 7.77, "", "", "", 2.397, 82.49, 0.919}, 
 {"LIE", "Europe", "Liechtenstein", "2020-06-24", 82., 0., 0., 1., 0., 0., 
  2150.143, 0., 0., 26.221, 0., 0., "", "", "", "", "", "", "", "", "", 34., 
  1630., 42.741, 0.892, 24., 0.629, 0., "", "tests performed", "", "", "", 
  "", "", "", "", "", "", "", 38137., 237.012, "", "", "", "", "", "", 7.77, 
  "", "", "", 2.397, 82.49, 0.919}, {"LIE", "Europe", "Liechtenstein", 
  "2020-06-25", 82., 0., 0., 1., 0., 0., 2150.143, 0., 0., 26.221, 0., 0., 
  "", "", "", "", "", "", "", "", "", 23., 1653., 43.344, 0.603, 23., 0.603, 
  0., "", "tests performed", "", "", "", "", "", "", "", "", "", "", 38137., 
  237.012, "", "", "", "", "", "", 7.77, "", "", "", 2.397, 82.49, 0.919}, 
 {"LIE", "Europe", "Liechtenstein", "2020-06-26", 82., 0., 0., 1., 0., 0., 
  2150.143, 0., 0., 26.221, 0., 0., "", "", "", "", "", "", "", "", "", 25., 
  1678., 43.999, 0.656, 23., 0.603, 0., "", "tests performed", "", "", "", 
  "", "", "", "", "", "", "", 38137., 237.012, "", "", "", "", "", "", 7.77, 
  "", "", "", 2.397, 82.49, 0.919}, {"LIE", "Europe", "Liechtenstein", 
  "2020-06-27", 82., 0., 0., 1., 0., 0., 2150.143, 0., 0., 26.221, 0., 0., 
  "", "", "", "", "", "", "", "", "", 2., 1680., 44.052, 0.052, 23., 0.603, 
  0., "", "tests performed", "", "", "", "", "", "", "", "", "", "", 38137., 
  237.012, "", "", "", "", "", "", 7.77, "", "", "", 2.397, 82.49, 0.919}, 
 {"LIE", "Europe", "Liechtenstein", "2020-06-28", 82., 0., 0., 1., 0., 0., 
  2150.143, 0., 0., 26.221, 0., 0., "", "", "", "", "", "", "", "", "", 1., 
  1681., 44.078, 0.026, 22., 0.577, 0., "", "tests performed", "", "", "", 
  "", "", "", "", "", "", "", 38137., 237.012, "", "", "", "", "", "", 7.77, 
  "", "", "", 2.397, 82.49, 0.919}, {"LIE", "Europe", "Liechtenstein", 
  "2020-06-29", 82., 0., 0., 1., 0., 0., 2150.143, 0., 0., 26.221, 0., 0., 
  "", "", "", "", "", "", "", "", "", 150., 1831., 48.011, 3.933, 38., 0.996, 
  0., "", "tests performed", "", "", "", "", "", "", "", "", "", "", 38137., 
  237.012, "", "", "", "", "", "", 7.77, "", "", "", 2.397, 82.49, 0.919}, 
 {"LIE", "Europe", "Liechtenstein", "2020-06-30", 82., 0., 0., 1., 0., 0., 
  2150.143, 0., 0., 26.221, 0., 0., "", "", "", "", "", "", "", "", "", 103., 
  1934., 50.712, 2.701, 48., 1.259, 0., "", "tests performed", "", "", "", 
  "", "", "", "", "", "", "", 38137., 237.012, "", "", "", "", "", "", 7.77, 
  "", "", "", 2.397, 82.49, 0.919}, {"LIE", "Europe", "Liechtenstein", 
  "2020-07-01", 82., 0., 0., 1., 0., 0., 2150.143, 0., 0., 26.221, 0., 0., 
  "", "", "", "", "", "", "", "", "", 97., 2031., 53.255, 2.543, 57., 1.495, 
  0.002, 500., "tests performed", "", "", "", "", "", "", "", "", "", "", 
  38137., 237.012, "", "", "", "", "", "", 7.77, "", "", "", 2.397, 82.49, 
  0.919}, {"LIE", "Europe", "Liechtenstein", "2020-07-02", 83., 1., 0.143, 
  1., 0., 0., 2176.364, 26.221, 3.746, 26.221, 0., 0., "", "", "", "", "", 
  "", "", "", "", 60., 2091., 54.829, 1.573, 63., 1.652, 0.002, 500., 
  "tests performed", "", "", "", "", "", "", "", "", "", "", 38137., 237.012, 
  "", "", "", "", "", "", 7.77, "", "", "", 2.397, 82.49, 0.919}, 
 {"LIE", "Europe", "Liechtenstein", "2020-07-03", 83., 0., 0.143, 1., 0., 0., 
  2176.364, 0., 3.746, 26.221, 0., 0., "", "", "", "", "", "", "", "", "", 
  38., 2129., 55.825, 0.996, 64., 1.678, 0.002, 500., "tests performed", "", 
  "", "", "", "", "", "", "", "", "", 38137., 237.012, "", "", "", "", "", 
  "", 7.77, "", "", "", 2.397, 82.49, 0.919}, 
 {"LIE", "Europe", "Liechtenstein", "2020-07-04", 83., 0., 0.143, 1., 0., 0., 
  2176.364, 0., 3.746, 26.221, 0., 0., "", "", "", "", "", "", "", "", "", 
  8., 2137., 56.035, 0.21, 65., 1.704, 0.002, 500., "tests performed", "", 
  "", "", "", "", "", "", "", "", "", 38137., 237.012, "", "", "", "", "", 
  "", 7.77, "", "", "", 2.397, 82.49, 0.919}, 
 {"LIE", "Europe", "Liechtenstein", "2020-07-05", 83., 0., 0.143, 1., 0., 0., 
  2176.364, 0., 3.746, 26.221, 0., 0., "", "", "", "", "", "", "", "", "", 
  19., 2156., 56.533, 0.498, 68., 1.783, 0.004, 250., "tests performed", "", 
  "", "", "", "", "", "", "", "", "", 38137., 237.012, "", "", "", "", "", 
  "", 7.77, "", "", "", 2.397, 82.49, 0.919}, 
 {"LIE", "Europe", "Liechtenstein", "2020-07-06", 84., 1., 0.286, 1., 0., 0., 
  2202.585, 26.221, 7.492, 26.221, 0., 0., "", "", "", "", "", "", "", "", 
  "", 42., 2198., 57.634, 1.101, 52., 1.364, 0.005, 200., "tests performed", 
  "", "", "", "", "", "", "", "", "", "", 38137., 237.012, "", "", "", "", 
  "", "", 7.77, "", "", "", 2.397, 82.49, 0.919}, 
 {"LIE", "Europe", "Liechtenstein", "2020-07-07", 84., 0., 0.286, 1., 0., 0., 
  2202.585, 0., 7.492, 26.221, 0., 0., "", "", "", "", "", "", "", "", "", 
  35., 2233., 58.552, 0.918, 43., 1.128, 0.007, 142.9, "tests performed", "", 
  "", "", "", "", "", "", "", "", "", 38137., 237.012, "", "", "", "", "", 
  "", 7.77, "", "", "", 2.397, 82.49, 0.919}, 
 {"LIE", "Europe", "Liechtenstein", "2020-07-08", 84., 0., 0.286, 1., 0., 0., 
  2202.585, 0., 7.492, 26.221, 0., 0., "", "", "", "", "", "", "", "", "", 
  32., 2265., 59.391, 0.839, 33., 0.865, 0.004, 250., "tests performed", "", 
  "", "", "", "", "", "", "", "", "", 38137., 237.012, "", "", "", "", "", 
  "", 7.77, "", "", "", 2.397, 82.49, 0.919}, 
 {"LIE", "Europe", "Liechtenstein", "2020-07-09", 84., 0., 0.143, 1., 0., 0., 
  2202.585, 0., 3.746, 26.221, 0., 0., "", "", "", "", "", "", "", "", "", 
  24., 2289., 60.02, 0.629, 28., 0.734, 0.005, 200., "tests performed", "", 
  "", "", "", "", "", "", "", "", "", 38137., 237.012, "", "", "", "", "", 
  "", 7.77, "", "", "", 2.397, 82.49, 0.919}, 
 {"LIE", "Europe", "Liechtenstein", "2020-07-10", 84., 0., 0.143, 1., 0., 0., 
  2202.585, 0., 3.746, 26.221, 0., 0., "", "", "", "", "", "", "", "", "", 
  26., 2315., 60.702, 0.682, 27., 0.708, 0.005, 200., "tests performed", "", 
  "", "", "", "", "", "", "", "", "", 38137., 237.012, "", "", "", "", "", 
  "", 7.77, "", "", "", 2.397, 82.49, 0.919}, 
 {"LIE", "Europe", "Liechtenstein", "2020-07-11", 84., 0., 0.143, 1., 0., 0., 
  2202.585, 0., 3.746, 26.221, 0., 0., "", "", "", "", "", "", "", "", "", 
  4., 2319., 60.807, 0.105, 26., 0.682, 0.005, 200., "tests performed", "", 
  "", "", "", "", "", "", "", "", "", 38137., 237.012, "", "", "", "", "", 
  "", 7.77, "", "", "", 2.397, 82.49, 0.919}, 
 {"LIE", "Europe", "Liechtenstein", "2020-07-12", 84., 0., 0.143, 1., 0., 0., 
  2202.585, 0., 3.746, 26.221, 0., 0., "", "", "", "", "", "", "", "", "", 
  15., 2334., 61.2, 0.393, 25., 0.656, 0., "", "tests performed", "", "", "", 
  "", "", "", "", "", "", "", 38137., 237.012, "", "", "", "", "", "", 7.77, 
  "", "", "", 2.397, 82.49, 0.919}, {"LIE", "Europe", "Liechtenstein", 
  "2020-07-13", 84., 0., 0., 1., 0., 0., 2202.585, 0., 0., 26.221, 0., 0., 
  "", "", "", "", "", "", "", "", "", 145., 2479., 65.002, 3.802, 40., 1.049, 
  0., "", "tests performed", "", "", "", "", "", "", "", "", "", "", 38137., 
  237.012, "", "", "", "", "", "", 7.77, "", "", "", 2.397, 82.49, 0.919}, 
 {"LIE", "Europe", "Liechtenstein", "2020-07-14", 84., 0., 0., 1., 0., 0., 
  2202.585, 0., 0., 26.221, 0., 0., "", "", "", "", "", "", "", "", "", 87., 
  2566., 67.284, 2.281, 48., 1.259, 0., "", "tests performed", "", "", "", 
  "", "", "", "", "", "", "", 38137., 237.012, "", "", "", "", "", "", 7.77, 
  "", "", "", 2.397, 82.49, 0.919}, {"LIE", "Europe", "Liechtenstein", 
  "2020-07-15", 84., 0., 0., 1., 0., 0., 2202.585, 0., 0., 26.221, 0., 0., 
  "", "", "", "", "", "", "", "", "", 73., 2639., 69.198, 1.914, 53., 1.39, 
  0., "", "tests performed", "", "", "", "", "", "", "", "", "", "", 38137., 
  237.012, "", "", "", "", "", "", 7.77, "", "", "", 2.397, 82.49, 0.919}, 
 {"LIE", "Europe", "Liechtenstein", "2020-07-16", 84., 0., 0., 1., 0., 0., 
  2202.585, 0., 0., 26.221, 0., 0., "", "", "", "", "", "", "", "", "", 36., 
  2675., 70.142, 0.944, 55., 1.442, 0.003, 333.3, "tests performed", "", "", 
  "", "", "", "", "", "", "", "", 38137., 237.012, "", "", "", "", "", "", 
  7.77, "", "", "", 2.397, 82.49, 0.919}, {"LIE", "Europe", "Liechtenstein", 
  "2020-07-17", 85., 1., 0.143, 1., 0., 0., 2228.807, 26.221, 3.746, 26.221, 
  0., 0., "", "", "", "", "", "", "", "", "", 38., 2713., 71.138, 0.996, 57., 
  1.495, 0.005, 200., "tests performed", "", "", "", "", "", "", "", "", "", 
  "", 38137., 237.012, "", "", "", "", "", "", 7.77, "", "", "", 2.397, 
  82.49, 0.919}, {"LIE", "Europe", "Liechtenstein", "2020-07-18", 86., 1., 
  0.286, 1., 0., 0., 2255.028, 26.221, 7.492, 26.221, 0., 0., "", "", "", "", 
  "", "", "", "", "", 7., 2720., 71.322, 0.184, 57., 1.495, 0.005, 200., 
  "tests performed", "", "", "", "", "", "", "", "", "", "", 38137., 237.012, 
  "", "", "", "", "", "", 7.77, "", "", "", 2.397, 82.49, 0.919}, 
 {"LIE", "Europe", "Liechtenstein", "2020-07-19", 86., 0., 0.286, 1., 0., 0., 
  2255.028, 0., 7.492, 26.221, 0., 0., "", "", "", "", "", "", "", "", "", 
  12., 2732., 71.636, 0.315, 57., 1.495, 0.005, 200., "tests performed", "", 
  "", "", "", "", "", "", "", "", "", 38137., 237.012, "", "", "", "", "", 
  "", 7.77, "", "", "", 2.397, 82.49, 0.919}, 
 {"LIE", "Europe", "Liechtenstein", "2020-07-20", 86., 0., 0.286, 1., 0., 0., 
  2255.028, 0., 7.492, 26.221, 0., 0., "", "", "", "", "", "", "", "", "", 
  43., 2775., 72.764, 1.128, 42., 1.101, 0.007, 142.9, "tests performed", "", 
  "", "", "", "", "", "", "", "", "", 38137., 237.012, "", "", "", "", "", 
  "", 7.77, "", "", "", 2.397, 82.49, 0.919}, 
 {"LIE", "Europe", "Liechtenstein", "2020-07-21", 86., 0., 0.286, 1., 0., 0., 
  2255.028, 0., 7.492, 26.221, 0., 0., "", "", "", "", "", "", "", "", "", 
  31., 2806., 73.577, 0.813, 34., 0.892, 0.008, 125., "tests performed", "", 
  "", "", "", "", "", "", "", "", "", 38137., 237.012, "", "", "", "", "", 
  "", 7.77, "", "", "", 2.397, 82.49, 0.919}, 
 {"LIE", "Europe", "Liechtenstein", "2020-07-22", 86., 0., 0.286, 1., 0., 0., 
  2255.028, 0., 7.492, 26.221, 0., 0., "", "", "", "", "", "", "", "", "", 
  33., 2839., 74.442, 0.865, 29., 0.76, 0.01, 100., "tests performed", "", 
  "", "", "", "", "", "", "", "", "", 38137., 237.012, "", "", "", "", "", 
  "", 7.77, "", "", "", 2.397, 82.49, 0.919}, 
 {"LIE", "Europe", "Liechtenstein", "2020-07-23", 86., 0., 0.286, 1., 0., 0., 
  2255.028, 0., 7.492, 26.221, 0., 0., "", "", "", "", "", "", "", "", "", 
  27., 2866., 75.15, 0.708, 27., 0.708, 0.005, 200., "tests performed", "", 
  "", "", "", "", "", "", "", "", "", 38137., 237.012, "", "", "", "", "", 
  "", 7.77, "", "", "", 2.397, 82.49, 0.919}, 
 {"LIE", "Europe", "Liechtenstein", "2020-07-24", 86., 0., 0.143, 1., 0., 0., 
  2255.028, 0., 3.746, 26.221, 0., 0., "", "", "", "", "", "", "", "", "", 
  22., 2888., 75.727, 0.577, 25., 0.656, 0., "", "tests performed", "", "", 
  "", "", "", "", "", "", "", "", 38137., 237.012, "", "", "", "", "", "", 
  7.77, "", "", "", 2.397, 82.49, 0.919}, {"LIE", "Europe", "Liechtenstein", 
  "2020-07-25", 86., 0., 0., 1., 0., 0., 2255.028, 0., 0., 26.221, 0., 0., 
  "", "", "", "", "", "", "", "", "", 2., 2890., 75.779, 0.052, 24., 0.629, 
  0., "", "tests performed", "", "", "", "", "", "", "", "", "", "", 38137., 
  237.012, "", "", "", "", "", "", 7.77, "", "", "", 2.397, 82.49, 0.919}, 
 {"LIE", "Europe", "Liechtenstein", "2020-07-26", 86., 0., 0., 1., 0., 0., 
  2255.028, 0., 0., 26.221, 0., 0., "", "", "", "", "", "", "", "", "", 10., 
  2900., 76.042, 0.262, 24., 0.629, 0., "", "tests performed", "", "", "", 
  "", "", "", "", "", "", "", 38137., 237.012, "", "", "", "", "", "", 7.77, 
  "", "", "", 2.397, 82.49, 0.919}, {"LIE", "Europe", "Liechtenstein", 
  "2020-07-27", 86., 0., 0., 1., 0., 0., 2255.028, 0., 0., 26.221, 0., 0., 
  "", "", "", "", "", "", "", "", "", 112., 3012., 78.978, 2.937, 34., 0.892, 
  0.004, 250., "tests performed", "", "", "", "", "", "", "", "", "", "", 
  38137., 237.012, "", "", "", "", "", "", 7.77, "", "", "", 2.397, 82.49, 
  0.919}, {"LIE", "Europe", "Liechtenstein", "2020-07-28", 87., 1., 0.143, 
  1., 0., 0., 2281.249, 26.221, 3.746, 26.221, 0., 0., "", "", "", "", "", 
  "", "", "", "", 78., 3090., 81.024, 2.045, 41., 1.075, 0.007, 142.9, 
  "tests performed", "", "", "", "", "", "", "", "", "", "", 38137., 237.012, 
  "", "", "", "", "", "", 7.77, "", "", "", 2.397, 82.49, 0.919}, 
 {"LIE", "Europe", "Liechtenstein", "2020-07-29", 88., 1., 0.286, 1., 0., 0., 
  2307.47, 26.221, 7.492, 26.221, 0., 0., "", "", "", "", "", "", "", "", "", 
  83., 3173., 83.2, 2.176, 48., 1.259, 0.006, 166.7, "tests performed", "", 
  "", "", "", "", "", "", "", "", "", 38137., 237.012, "", "", "", "", "", 
  "", 7.77, "", "", "", 2.397, 82.49, 0.919}, 
 {"LIE", "Europe", "Liechtenstein", "2020-07-30", 88., 0., 0.286, 1., 0., 0., 
  2307.47, 0., 7.492, 26.221, 0., 0., "", "", "", "", "", "", "", "", "", 
  39., 3212., 84.223, 1.023, 49., 1.285, 0.006, 166.7, "tests performed", "", 
  "", "", "", "", "", "", "", "", "", 38137., 237.012, "", "", "", "", "", 
  "", 7.77, "", "", "", 2.397, 82.49, 0.919}, 
 {"LIE", "Europe", "Liechtenstein", "2020-07-31", 88., 0., 0.286, 1., 0., 0., 
  2307.47, 0., 7.492, 26.221, 0., 0., "", "", "", "", "", "", "", "", "", 
  25., 3237., 84.878, 0.656, 50., 1.311, 0.006, 166.7, "tests performed", "", 
  "", "", "", "", "", "", "", "", "", 38137., 237.012, "", "", "", "", "", 
  "", 7.77, "", "", "", 2.397, 82.49, 0.919}, 
 {"LIE", "Europe", "Liechtenstein", "2020-08-01", 88., 0., 0.286, 1., 0., 0., 
  2307.47, 0., 7.492, 26.221, 0., 0., "", "", "", "", "", "", "", "", "", 3., 
  3240., 84.957, 0.079, 50., 1.311, 0.006, 166.7, "tests performed", "", "", 
  "", "", "", "", "", "", "", "", 38137., 237.012, "", "", "", "", "", "", 
  7.77, "", "", "", 2.397, 82.49, 0.919}, {"LIE", "Europe", "Liechtenstein", 
  "2020-08-02", 89., 1., 0.429, 1., 0., 0., 2333.692, 26.221, 11.238, 26.221, 
  0., 0., "", "", "", "", "", "", "", "", "", 8., 3248., 85.167, 0.21, 50., 
  1.311, 0.006, 166.7, "tests performed", "", "", "", "", "", "", "", "", "", 
  "", 38137., 237.012, "", "", "", "", "", "", 7.77, "", "", "", 2.397, 
  82.49, 0.919}, {"LIE", "Europe", "Liechtenstein", "2020-08-03", 89., 0., 
  0.429, 1., 0., 0., 2333.692, 0., 11.238, 26.221, 0., 0., "", "", "", "", 
  "", "", "", "", "", 49., 3297., 86.451, 1.285, 41., 1.075, 0.004, 250., 
  "tests performed", "", "", "", "", "", "", "", "", "", "", 38137., 237.012, 
  "", "", "", "", "", "", 7.77, "", "", "", 2.397, 82.49, 0.919}, 
 {"LIE", "Europe", "Liechtenstein", "2020-08-04", 89., 0., 0.286, 1., 0., 0., 
  2333.692, 0., 7.492, 26.221, 0., 0., "", "", "", "", "", "", "", "", "", 
  24., 3321., 87.081, 0.629, 33., 0.865, 0., "", "tests performed", "", "", 
  "", "", "", "", "", "", "", "", 38137., 237.012, "", "", "", "", "", "", 
  7.77, "", "", "", 2.397, 82.49, 0.919}, {"LIE", "Europe", "Liechtenstein", 
  "2020-08-05", 89., 0., 0.143, 1., 0., 0., 2333.692, 0., 3.746, 26.221, 0., 
  0., "", "", "", "", "", "", "", "", "", 28., 3349., 87.815, 0.734, 25., 
  0.656, 0., "", "tests performed", "", "", "", "", "", "", "", "", "", "", 
  38137., 237.012, "", "", "", "", "", "", 7.77, "", "", "", 2.397, 82.49, 
  0.919}, {"LIE", "Europe", "Liechtenstein", "2020-08-06", 89., 0., 0.143, 
  1., 0., 0., 2333.692, 0., 3.746, 26.221, 0., 0., "", "", "", "", "", "", 
  "", "", "", 44., 3393., 88.969, 1.154, 26., 0.682, 0., "", 
  "tests performed", "", "", "", "", "", "", "", "", "", "", 38137., 237.012, 
  "", "", "", "", "", "", 7.77, "", "", "", 2.397, 82.49, 0.919}, 
 {"LIE", "Europe", "Liechtenstein", "2020-08-07", 89., 0., 0.143, 1., 0., 0., 
  2333.692, 0., 3.746, 26.221, 0., 0., "", "", "", "", "", "", "", "", "", 
  33., 3426., 89.834, 0.865, 27., 0.708, 0., "", "tests performed", "", "", 
  "", "", "", "", "", "", "", "", 38137., 237.012, "", "", "", "", "", "", 
  7.77, "", "", "", 2.397, 82.49, 0.919}, {"LIE", "Europe", "Liechtenstein", 
  "2020-08-08", 89., 0., 0.143, 1., 0., 0., 2333.692, 0., 3.746, 26.221, 0., 
  0., "", "", "", "", "", "", "", "", "", 2., 3428., 89.886, 0.052, 27., 
  0.708, 0., "", "tests performed", "", "", "", "", "", "", "", "", "", "", 
  38137., 237.012, "", "", "", "", "", "", 7.77, "", "", "", 2.397, 82.49, 
  0.919}, {"LIE", "Europe", "Liechtenstein", "2020-08-09", 89., 0., 0., 1., 
  0., 0., 2333.692, 0., 0., 26.221, 0., 0., "", "", "", "", "", "", "", "", 
  "", 10., 3438., 90.149, 0.262, 27., 0.708, 0., "", "tests performed", "", 
  "", "", "", "", "", "", "", "", "", 38137., 237.012, "", "", "", "", "", 
  "", 7.77, "", "", "", 2.397, 82.49, 0.919}, 
 {"LIE", "Europe", "Liechtenstein", "2020-08-10", 89., 0., 0., 1., 0., 0., 
  2333.692, 0., 0., 26.221, 0., 0., "", "", "", "", "", "", "", "", "", 131., 
  3569., 93.584, 3.435, 39., 1.023, 0.004, 250., "tests performed", "", "", 
  "", "", "", "", "", "", "", "", 38137., 237.012, "", "", "", "", "", "", 
  7.77, "", "", "", 2.397, 82.49, 0.919}, {"LIE", "Europe", "Liechtenstein", 
  "2020-08-11", 89., 0., 0., 1., 0., 0., 2333.692, 0., 0., 26.221, 0., 0., 
  "", "", "", "", "", "", "", "", "", 97., 3666., 96.127, 2.543, 49., 1.285, 
  0.006, 166.7, "tests performed", "", "", "", "", "", "", "", "", "", "", 
  38137., 237.012, "", "", "", "", "", "", 7.77, "", "", "", 2.397, 82.49, 
  0.919}, {"LIE", "Europe", "Liechtenstein", "2020-08-12", 90., 1., 0.143, 
  1., 0., 0., 2359.913, 26.221, 3.746, 26.221, 0., 0., "", "", "", "", "", 
  "", "", "", "", 93., 3759., 98.566, 2.439, 59., 1.547, 0.005, 200., 
  "tests performed", "", "", "", "", "", "", "", "", "", "", 38137., 237.012, 
  "", "", "", "", "", "", 7.77, "", "", "", 2.397, 82.49, 0.919}, 
 {"LIE", "Europe", "Liechtenstein", "2020-08-13", 90., 0., 0.143, 1., 0., 0., 
  2359.913, 0., 3.746, 26.221, 0., 0., "", "", "", "", "", "", "", "", "", 
  36., 3795., 99.51, 0.944, 57., 1.495, 0.01, 100., "tests performed", "", 
  "", "", "", "", "", "", "", "", "", 38137., 237.012, "", "", "", "", "", 
  "", 7.77, "", "", "", 2.397, 82.49, 0.919}, 
 {"LIE", "Europe", "Liechtenstein", "2020-08-14", 91., 1., 0.286, 1., 0., 0., 
  2386.134, 26.221, 7.492, 26.221, 0., 0., "", "", "", "", "", "", "", "", 
  "", 39., 3834., 100.532, 1.023, 58., 1.521, 0.01, 100., "tests performed", 
  "", "", "", "", "", "", "", "", "", "", 38137., 237.012, "", "", "", "", 
  "", "", 7.77, "", "", "", 2.397, 82.49, 0.919}, 
 {"LIE", "Europe", "Liechtenstein", "2020-08-15", 91., 0., 0.286, 1., 0., 0., 
  2386.134, 0., 7.492, 26.221, 0., 0., "", "", "", "", "", "", "", "", "", 
  7., 3841., 100.716, 0.184, 59., 1.547, 0.012, 83.3, "tests performed", "", 
  "", "", "", "", "", "", "", "", "", 38137., 237.012, "", "", "", "", "", 
  "", 7.77, "", "", "", 2.397, 82.49, 0.919}, 
 {"LIE", "Europe", "Liechtenstein", "2020-08-16", 91., 0., 0.286, 1., 0., 0., 
  2386.134, 0., 7.492, 26.221, 0., 0., "", "", "", "", "", "", "", "", "", 
  27., 3868., 101.424, 0.708, 61., 1.599, 0.019, 52.6, "tests performed", "", 
  "", "", "", "", "", "", "", "", "", 38137., 237.012, "", "", "", "", "", 
  "", 7.77, "", "", "", 2.397, 82.49, 0.919}, 
 {"LIE", "Europe", "Liechtenstein", "2020-08-17", 94., 3., 0.714, 1., 0., 0., 
  2464.798, 78.664, 18.729, 26.221, 0., 0., "", "", "", "", "", "", "", "", 
  "", 58., 3926., 102.945, 1.521, 51., 1.337, 0.022, 45.5, "tests performed", 
  "", "", "", "", "", "", "", "", "", "", 38137., 237.012, "", "", "", "", 
  "", "", 7.77, "", "", "", 2.397, 82.49, 0.919}, 
 {"LIE", "Europe", "Liechtenstein", "2020-08-18", 97., 3., 1.143, 1., 0., 0., 
  2543.462, 78.664, 29.967, 26.221, 0., 0., "", "", "", "", "", "", "", "", 
  "", 53., 3979., 104.334, 1.39, 45., 1.18, 0.026, 38.5, "tests performed", 
  "", "", "", "", "", "", "", "", "", "", 38137., 237.012, "", "", "", "", 
  "", "", 7.77, "", "", "", 2.397, 82.49, 0.919}, 
 {"LIE", "Europe", "Liechtenstein", "2020-08-19", 98., 1., 1.143, 1., 0., 0., 
  2569.683, 26.221, 29.967, 26.221, 0., 0., "", "", "", "", "", "", "", "", 
  "", 45., 4024., 105.514, 1.18, 38., 0.996, 0.03, 33.3, "tests performed", 
  "", "", "", "", "", "", "", "", "", "", 38137., 237.012, "", "", "", "", 
  "", "", 7.77, "", "", "", 2.397, 82.49, 0.919}, 
 {"LIE", "Europe", "Liechtenstein", "2020-08-20", 99., 1., 1.286, 1., 0., 0., 
  2595.904, 26.221, 33.713, 26.221, 0., 0., "", "", "", "", "", "", "", "", 
  "", 101., 4125., 108.163, 2.648, 47., 1.232, 0.021, 47.6, 
  "tests performed", "", "", "", "", "", "", "", "", "", "", 38137., 237.012, 
  "", "", "", "", "", "", 7.77, "", "", "", 2.397, 82.49, 0.919}, 
 {"LIE", "Europe", "Liechtenstein", "2020-08-21", 99., 0., 1.143, 1., 0., 0., 
  2595.904, 0., 29.967, 26.221, 0., 0., "", "", "", "", "", "", "", "", "", 
  48., 4173., 109.421, 1.259, 48., 1.259, 0.021, 47.6, "tests performed", "", 
  "", "", "", "", "", "", "", "", "", 38137., 237.012, "", "", "", "", "", 
  "", 7.77, "", "", "", 2.397, 82.49, 0.919}, 
 {"LIE", "Europe", "Liechtenstein", "2020-08-22", 99., 0., 1.143, 1., 0., 0., 
  2595.904, 0., 29.967, 26.221, 0., 0., "", "", "", "", "", "", "", "", "", 
  5., 4178., 109.552, 0.131, 48., 1.259, 0.018, 55.6, "tests performed", "", 
  "", "", "", "", "", "", "", "", "", 38137., 237.012, "", "", "", "", "", 
  "", 7.77, "", "", "", 2.397, 82.49, 0.919}, 
 {"LIE", "Europe", "Liechtenstein", "2020-08-23", 99., 0., 1.143, 1., 0., 0., 
  2595.904, 0., 29.967, 26.221, 0., 0., "", "", "", "", "", "", "", "", "", 
  14., 4192., 109.92, 0.367, 46., 1.206, 0.012, 83.3, "tests performed", "", 
  "", "", "", "", "", "", "", "", "", 38137., 237.012, "", "", "", "", "", 
  "", 7.77, "", "", "", 2.397, 82.49, 0.919}, 
 {"LIE", "Europe", "Liechtenstein", "2020-08-24", 100., 1., 0.857, 1., 0., 
  0., 2622.125, 26.221, 22.475, 26.221, 0., 0., "", "", "", "", "", "", "", 
  "", "", 167., 4359., 114.298, 4.379, 62., 1.626, 0.014, 71.4, 
  "tests performed", "", "", "", "", "", "", "", "", "", "", 38137., 237.012, 
  "", "", "", "", "", "", 7.77, "", "", "", 2.397, 82.49, 0.919}, 
 {"LIE", "Europe", "Liechtenstein", "2020-08-25", 102., 2., 0.714, 1., 0., 
  0., 2674.568, 52.443, 18.729, 26.221, 0., 0., 0.27, "", "", "", "", "", "", 
  "", "", 107., 4466., 117.104, 2.806, 70., 1.835, 0.014, 71.4, 
  "tests performed", "", "", "", "", "", "", "", "", "", "", 38137., 237.012, 
  "", "", "", "", "", "", 7.77, "", "", "", 2.397, 82.49, 0.919}, 
 {"LIE", "Europe", "Liechtenstein", "2020-08-26", 102., 0., 0.571, 1., 0., 
  0., 2674.568, 0., 14.984, 26.221, 0., 0., 0.25, "", "", "", "", "", "", "", 
  "", 102., 4568., 119.779, 2.675, 78., 2.045, 0.015, 66.7, 
  "tests performed", "", "", "", "", "", "", "", "", "", "", 38137., 237.012, 
  "", "", "", "", "", "", 7.77, "", "", "", 2.397, 82.49, 0.919}, 
 {"LIE", "Europe", "Liechtenstein", "2020-08-27", 105., 3., 0.857, 1., 0., 
  0., 2753.232, 78.664, 22.475, 26.221, 0., 0., 0.23, "", "", "", "", "", "", 
  "", "", 78., 4646., 121.824, 2.045, 74., 1.94, 0.015, 66.7, 
  "tests performed", "", "", "", "", "", "", "", "", "", "", 38137., 237.012, 
  "", "", "", "", "", "", 7.77, "", "", "", 2.397, 82.49, 0.919}, 
 {"LIE", "Europe", "Liechtenstein", "2020-08-28", 106., 1., 1., 1., 0., 0., 
  2779.453, 26.221, 26.221, 26.221, 0., 0., 0.22, "", "", "", "", "", "", "", 
  "", 111., 4757., 124.735, 2.911, 83., 2.176, 0.014, 71.4, 
  "tests performed", "", "", "", "", "", "", "", "", "", "", 38137., 237.012, 
  "", "", "", "", "", "", 7.77, "", "", "", 2.397, 82.49, 0.919}, 
 {"LIE", "Europe", "Liechtenstein", "2020-08-29", 107., 1., 1.143, 1., 0., 
  0., 2805.674, 26.221, 29.967, 26.221, 0., 0., 0.21, "", "", "", "", "", "", 
  "", "", 5., 4762., 124.866, 0.131, 83., 2.176, 0.015, 66.7, 
  "tests performed", "", "", "", "", "", "", "", "", "", "", 38137., 237.012, 
  "", "", "", "", "", "", 7.77, "", "", "", 2.397, 82.49, 0.919}, 
 {"LIE", "Europe", "Liechtenstein", "2020-08-30", 107., 0., 1.143, 1., 0., 
  0., 2805.674, 0., 29.967, 26.221, 0., 0., 0.2, "", "", "", "", "", "", "", 
  "", 27., 4789., 125.574, 0.708, 85., 2.229, 0.013, 76.9, "tests performed", 
  "", "", "", "", "", "", "", "", "", "", 38137., 237.012, "", "", "", "", 
  "", "", 7.77, "", "", "", 2.397, 82.49, 0.919}, 
 {"LIE", "Europe", "Liechtenstein", "2020-08-31", 107., 0., 1., 1., 0., 0., 
  2805.674, 0., 26.221, 26.221, 0., 0., 0.2, "", "", "", "", "", "", "", "", 
  150., 4939., 129.507, 3.933, 83., 2.176, 0.009, 111.1, "tests performed", 
  "", "", "", "", "", "", "", "", "", "", 38137., 237.012, "", "", "", "", 
  "", "", 7.77, "", "", "", 2.397, 82.49, 0.919}, 
 {"LIE", "Europe", "Liechtenstein", "2020-09-01", 107., 0., 0.714, 1., 0., 
  0., 2805.674, 0., 18.729, 26.221, 0., 0., 0.2, "", "", "", "", "", "", "", 
  "", 131., 5070., 132.942, 3.435, 86., 2.255, 0.005, 200., 
  "tests performed", "", "", "", "", "", "", "", "", "", "", 38137., 237.012, 
  "", "", "", "", "", "", 7.77, "", "", "", 2.397, 82.49, 0.919}, 
 {"LIE", "Europe", "Liechtenstein", "2020-09-02", 107., 0., 0.714, 1., 0., 
  0., 2805.674, 0., 18.729, 26.221, 0., 0., 0.2, "", "", "", "", "", "", "", 
  "", 161., 5231., 137.163, 4.222, 95., 2.491, 0.003, 333.3, 
  "tests performed", "", "", "", "", "", "", "", "", "", "", 38137., 237.012, 
  "", "", "", "", "", "", 7.77, "", "", "", 2.397, 82.49, 0.919}, 
 {"LIE", "Europe", "Liechtenstein", "2020-09-03", 107., 0., 0.286, 1., 0., 
  0., 2805.674, 0., 7.492, 26.221, 0., 0., 0.2, "", "", "", "", "", "", "", 
  "", 138., 5369., 140.782, 3.619, 103., 2.701, 0.001, 1000., 
  "tests performed", "", "", "", "", "", "", "", "", "", "", 38137., 237.012, 
  "", "", "", "", "", "", 7.77, "", "", "", 2.397, 82.49, 0.919}, 
 {"LIE", "Europe", "Liechtenstein", "2020-09-04", 107., 0., 0.143, 1., 0., 
  0., 2805.674, 0., 3.746, 26.221, 0., 0., 0.21, "", "", "", "", "", "", "", 
  "", 95., 5464., 143.273, 2.491, 101., 2.648, 0.001, 1000., 
  "tests performed", "", "", "", "", "", "", "", "", "", "", 38137., 237.012, 
  "", "", "", "", "", "", 7.77, "", "", "", 2.397, 82.49, 0.919}, 
 {"LIE", "Europe", "Liechtenstein", "2020-09-05", 107., 0., 0., 1., 0., 0., 
  2805.674, 0., 0., 26.221, 0., 0., 0.23, "", "", "", "", "", "", "", "", 
  11., 5475., 143.561, 0.288, 102., 2.675, 0., "", "tests performed", "", "", 
  "", "", "", "", "", "", "", "", 38137., 237.012, "", "", "", "", "", "", 
  7.77, "", "", "", 2.397, 82.49, 0.919}, {"LIE", "Europe", "Liechtenstein", 
  "2020-09-06", 107., 0., 0., 1., 0., 0., 2805.674, 0., 0., 26.221, 0., 0., 
  0.26, "", "", "", "", "", "", "", "", 10., 5485., 143.824, 0.262, 99., 
  2.596, 0., "", "tests performed", "", "", "", "", "", "", "", "", "", "", 
  38137., 237.012, "", "", "", "", "", "", 7.77, "", "", "", 2.397, 82.49, 
  0.919}, {"LIE", "Europe", "Liechtenstein", "2020-09-07", 107., 0., 0., 1., 
  0., 0., 2805.674, 0., 0., 26.221, 0., 0., 0.29, "", "", "", "", "", "", "", 
  "", 203., 5688., 149.146, 5.323, 107., 2.806, 0., "", "tests performed", 
  "", "", "", "", "", "", "", "", "", "", 38137., 237.012, "", "", "", "", 
  "", "", 7.77, "", "", "", 2.397, 82.49, 0.919}, 
 {"LIE", "Europe", "Liechtenstein", "2020-09-08", 107., 0., 0., 1., 0., 0., 
  2805.674, 0., 0., 26.221, 0., 0., 0.32, "", "", "", "", "", "", "", "", 
  40., 5728., 150.195, 1.049, 94., 2.465, 0.002, 500., "tests performed", "", 
  "", "", "", "", "", "", "", "", "", 38137., 237.012, "", "", "", "", "", 
  "", 7.77, "", "", "", 2.397, 82.49, 0.919}, 
 {"LIE", "Europe", "Liechtenstein", "2020-09-09", 108., 1., 0.143, 1., 0., 
  0., 2831.896, 26.221, 3.746, 26.221, 0., 0., 0.36, "", "", "", "", "", "", 
  "", "", 196., 5924., 155.335, 5.139, 99., 2.596, 0.001, 1000., 
  "tests performed", "", "", "", "", "", "", "", "", "", "", 38137., 237.012, 
  "", "", "", "", "", "", 7.77, "", "", "", 2.397, 82.49, 0.919}, 
 {"LIE", "Europe", "Liechtenstein", "2020-09-10", 109., 1., 0.286, 1., 0., 
  0., 2858.117, 26.221, 7.492, 26.221, 0., 0., 0.4, "", "", "", "", "", "", 
  "", "", 153., 6077., 159.347, 4.012, 101., 2.648, 0.001, 1000., 
  "tests performed", "", "", "", "", "", "", "", "", "", "", 38137., 237.012, 
  "", "", "", "", "", "", 7.77, "", "", "", 2.397, 82.49, 0.919}, 
 {"LIE", "Europe", "Liechtenstein", "2020-09-11", 109., 0., 0.286, 1., 0., 
  0., 2858.117, 0., 7.492, 26.221, 0., 0., 0.43, "", "", "", "", "", "", "", 
  "", 182., 6259., 164.119, 4.772, 114., 2.989, 0.004, 250., 
  "tests performed", "", "", "", "", "", "", "", "", "", "", 38137., 237.012, 
  "", "", "", "", "", "", 7.77, "", "", "", 2.397, 82.49, 0.919}, 
 {"LIE", "Europe", "Liechtenstein", "2020-09-12", 111., 2., 0.571, 1., 0., 
  0., 2910.559, 52.443, 14.984, 26.221, 0., 0., 0.47, "", "", "", "", "", "", 
  "", "", 4., 6263., 164.224, 0.105, 113., 2.963, 0.004, 250., 
  "tests performed", "", "", "", "", "", "", "", "", "", "", 38137., 237.012, 
  "", "", "", "", "", "", 7.77, "", "", "", 2.397, 82.49, 0.919}, 
 {"LIE", "Europe", "Liechtenstein", "2020-09-13", 111., 0., 0.571, 1., 0., 
  0., 2910.559, 0., 14.984, 26.221, 0., 0., 0.49, "", "", "", "", "", "", "", 
  "", 20., 6283., 164.748, 0.524, 114., 2.989, 0.004, 250., 
  "tests performed", "", "", "", "", "", "", "", "", "", "", 38137., 237.012, 
  "", "", "", "", "", "", 7.77, "", "", "", 2.397, 82.49, 0.919}, 
 {"LIE", "Europe", "Liechtenstein", "2020-09-14", 111., 0., 0.571, 1., 0., 
  0., 2910.559, 0., 14.984, 26.221, 0., 0., 0.51, "", "", "", "", "", "", "", 
  "", 142., 6425., 168.472, 3.723, 105., 2.753, 0.004, 250., 
  "tests performed", "", "", "", "", "", "", "", "", "", "", 38137., 237.012, 
  "", "", "", "", "", "", 7.77, "", "", "", 2.397, 82.49, 0.919}, 
 {"LIE", "Europe", "Liechtenstein", "2020-09-15", 111., 0., 0.571, 1., 0., 
  0., 2910.559, 0., 14.984, 26.221, 0., 0., 0.54, "", "", "", "", "", "", "", 
  "", 108., 6533., 171.303, 2.832, 115., 3.015, 0.002, 500., 
  "tests performed", "", "", "", "", "", "", "", "", "", "", 38137., 237.012, 
  "", "", "", "", "", "", 7.77, "", "", "", 2.397, 82.49, 0.919}, 
 {"LIE", "Europe", "Liechtenstein", "2020-09-16", 111., 0., 0.429, 1., 0., 
  0., 2910.559, 0., 11.238, 26.221, 0., 0., 0.58, "", "", "", "", "", "", "", 
  "", 125., 6658., 174.581, 3.278, 105., 2.753, 0.004, 250., 
  "tests performed", "", "", "", "", "", "", "", "", "", "", 38137., 237.012, 
  "", "", "", "", "", "", 7.77, "", "", "", 2.397, 82.49, 0.919}, 
 {"LIE", "Europe", "Liechtenstein", "2020-09-17", 112., 1., 0.429, 1., 0., 
  0., 2936.781, 26.221, 11.238, 26.221, 0., 0., 0.64, "", "", "", "", "", "", 
  "", "", 126., 6784., 177.885, 3.304, 101., 2.648, 0.004, 250., 
  "tests performed", "", "", "", "", "", "", "", "", "", "", 38137., 237.012, 
  "", "", "", "", "", "", 7.77, "", "", "", 2.397, 82.49, 0.919}, 
 {"LIE", "Europe", "Liechtenstein", "2020-09-18", 112., 0., 0.429, 1., 0., 
  0., 2936.781, 0., 11.238, 26.221, 0., 0., 0.69, "", "", "", "", "", "", "", 
  "", 74., 6858., 179.825, 1.94, 86., 2.255, 0.003, 333.3, "tests performed", 
  "", "", "", "", "", "", "", "", "", "", 38137., 237.012, "", "", "", "", 
  "", "", 7.77, "", "", "", 2.397, 82.49, 0.919}, 
 {"LIE", "Europe", "Liechtenstein", "2020-09-19", 113., 1., 0.286, 1., 0., 
  0., 2963.002, 26.221, 7.492, 26.221, 0., 0., 0.75, "", "", "", "", "", "", 
  "", "", 3., 6861., 179.904, 0.079, 85., 2.229, 0.003, 333.3, 
  "tests performed", "", "", "", "", "", "", "", "", "", "", 38137., 237.012, 
  "", "", "", "", "", "", 7.77, "", "", "", 2.397, 82.49, 0.919}, 
 {"LIE", "Europe", "Liechtenstein", "2020-09-20", 113., 0., 0.286, 1., 0., 
  0., 2963.002, 0., 7.492, 26.221, 0., 0., 0.8, "", "", "", "", "", "", "", 
  "", 24., 6885., 180.533, 0.629, 86., 2.255, 0.005, 200., "tests performed", 
  "", "", "", "", "", "", "", "", "", "", 38137., 237.012, "", "", "", "", 
  "", "", 7.77, "", "", "", 2.397, 82.49, 0.919}, 
 {"LIE", "Europe", "Liechtenstein", "2020-09-21", 114., 1., 0.429, 1., 0., 
  0., 2989.223, 26.221, 11.238, 26.221, 0., 0., 0.86, "", "", "", "", "", "", 
  "", "", 179., 7064., 185.227, 4.694, 91., 2.386, 0.008, 125., 
  "tests performed", "", "", "", "", "", "", "", "", "", "", 38137., 237.012, 
  "", "", "", "", "", "", 7.77, "", "", "", 2.397, 82.49, 0.919}, 
 {"LIE", "Europe", "Liechtenstein", "2020-09-22", 115., 1., 0.571, 1., 0., 
  0., 3015.444, 26.221, 14.984, 26.221, 0., 0., 0.89, "", "", "", "", "", "", 
  "", "", 157., 7221., 189.344, 4.117, 98., 2.57, 0.009, 111.1, 
  "tests performed", "", "", "", "", "", "", "", "", "", "", 38137., 237.012, 
  "", "", "", "", "", "", 7.77, "", "", "", 2.397, 82.49, 0.919}, 
 {"LIE", "Europe", "Liechtenstein", "2020-09-23", 116., 1., 0.714, 1., 0., 
  0., 3041.666, 26.221, 18.729, 26.221, 0., 0., 0.91, "", "", "", "", "", "", 
  "", "", 163., 7384., 193.618, 4.274, 104., 2.727, 0.007, 142.9, 
  "tests performed", "", "", "", "", "", "", "", "", "", "", 38137., 237.012, 
  "", "", "", "", "", "", 7.77, "", "", "", 2.397, 82.49, 0.919}, 
 {"LIE", "Europe", "Liechtenstein", "2020-09-24", 116., 0., 0.571, 1., 0., 
  0., 3041.666, 0., 14.984, 26.221, 0., 0., 0.92, "", "", "", "", "", "", "", 
  "", 99., 7483., 196.214, 2.596, 100., 2.622, 0.009, 111.1, 
  "tests performed", "", "", "", "", "", "", "", "", "", "", 38137., 237.012, 
  "", "", "", "", "", "", 7.77, "", "", "", 2.397, 82.49, 0.919}, 
 {"LIE", "Europe", "Liechtenstein", "2020-09-25", 117., 1., 0.714, 1., 0., 
  0., 3067.887, 26.221, 18.729, 26.221, 0., 0., 0.95, "", "", "", "", "", "", 
  "", "", 123., 7606., 199.439, 3.225, 107., 2.806, 0.008, 125., 
  "tests performed", "", "", "", "", "", "", "", "", "", "", 38137., 237.012, 
  "", "", "", "", "", "", 7.77, "", "", "", 2.397, 82.49, 0.919}, 
 {"LIE", "Europe", "Liechtenstein", "2020-09-26", 117., 0., 0.571, 1., 0., 
  0., 3067.887, 0., 14.984, 26.221, 0., 0., 0.98, "", "", "", "", "", "", "", 
  "", 6., 7612., 199.596, 0.157, 107., 2.806, 0.008, 125., "tests performed", 
  "", "", "", "", "", "", "", "", "", "", 38137., 237.012, "", "", "", "", 
  "", "", 7.77, "", "", "", 2.397, 82.49, 0.919}, 
 {"LIE", "Europe", "Liechtenstein", "2020-09-27", 117., 0., 0.571, 1., 0., 
  0., 3067.887, 0., 14.984, 26.221, 0., 0., 1.03, "", "", "", "", "", "", "", 
  "", 19., 7631., 200.094, 0.498, 107., 2.806, 0.007, 142.9, 
  "tests performed", "", "", "", "", "", "", "", "", "", "", 38137., 237.012, 
  "", "", "", "", "", "", 7.77, "", "", "", 2.397, 82.49, 0.919}, 
 {"LIE", "Europe", "Liechtenstein", "2020-09-28", 117., 0., 0.429, 1., 0., 
  0., 3067.887, 0., 11.238, 26.221, 0., 0., 1.09, "", "", "", "", "", "", "", 
  "", 120., 7751., 203.241, 3.147, 98., 2.57, 0.006, 166.7, 
  "tests performed", "", "", "", "", "", "", "", "", "", "", 38137., 237.012, 
  "", "", "", "", "", "", 7.77, "", "", "", 2.397, 82.49, 0.919}, 
 {"LIE", "Europe", "Liechtenstein", "2020-09-29", 118., 1., 0.429, 1., 0., 
  0., 3094.108, 26.221, 11.238, 26.221, 0., 0., 1.18, "", "", "", "", "", "", 
  "", "", 53., 7804., 204.631, 1.39, 83., 2.176, 0.005, 200., 
  "tests performed", "", "", "", "", "", "", "", "", "", "", 38137., 237.012, 
  "", "", "", "", "", "", 7.77, "", "", "", 2.397, 82.49, 0.919}, 
 {"LIE", "Europe", "Liechtenstein", "2020-09-30", 118., 0., 0.286, 1., 0., 
  0., 3094.108, 0., 7.492, 26.221, 0., 0., 1.25, "", "", "", "", "", "", "", 
  "", 102., 7906., 207.305, 2.675, 75., 1.967, 0.006, 166.7, 
  "tests performed", "", "", "", "", "", "", "", "", "", "", 38137., 237.012, 
  "", "", "", "", "", "", 7.77, "", "", "", 2.397, 82.49, 0.919}, 
 {"LIE", "Europe", "Liechtenstein", "2020-10-01", 119., 1., 0.429, 1., 0., 
  0., 3120.329, 26.221, 11.238, 26.221, 0., 0., 1.34, "", "", "", "", "", "", 
  "", "", 96., 8002., 209.822, 2.517, 74., 1.94, 0.008, 125., 
  "tests performed", "", "", "", "", "", "", "", "", "", "", 38137., 237.012, 
  "", "", "", "", "", "", 7.77, "", "", "", 2.397, 82.49, 0.919}, 
 {"LIE", "Europe", "Liechtenstein", "2020-10-02", 120., 1., 0.429, 1., 0., 
  0., 3146.551, 26.221, 11.238, 26.221, 0., 0., 1.41, "", "", "", "", "", "", 
  "", "", 66., 8068., 211.553, 1.731, 66., 1.731, 0.013, 76.9, 
  "tests performed", "", "", "", "", "", "", "", "", "", "", 38137., 237.012, 
  "", "", "", "", "", "", 7.77, "", "", "", 2.397, 82.49, 0.919}, 
 {"LIE", "Europe", "Liechtenstein", "2020-10-03", 123., 3., 0.857, 1., 0., 
  0., 3225.214, 78.664, 22.475, 26.221, 0., 0., 1.48, "", "", "", "", "", "", 
  "", "", 11., 8079., 211.842, 0.288, 67., 1.757, 0.013, 76.9, 
  "tests performed", "", "", "", "", "", "", "", "", "", "", 38137., 237.012, 
  "", "", "", "", "", "", 7.77, "", "", "", 2.397, 82.49, 0.919}, 
 {"LIE", "Europe", "Liechtenstein", "2020-10-04", 126., 3., 1.286, 1., 0., 
  0., 3303.878, 78.664, 33.713, 26.221, 0., 0., 1.55, "", "", "", "", "", "", 
  "", "", 26., 8105., 212.523, 0.682, 68., 1.783, 0.021, 47.6, 
  "tests performed", "", "", "", "", "", "", "", "", "", "", 38137., 237.012, 
  "", "", "", "", "", "", 7.77, "", "", "", 2.397, 82.49, 0.919}, 
 {"LIE", "Europe", "Liechtenstein", "2020-10-05", 127., 1., 1.429, 1., 0., 
  0., 3330.099, 26.221, 37.459, 26.221, 0., 0., 1.57, "", "", "", "", "", "", 
  "", "", 181., 8286., 217.269, 4.746, 76., 1.993, 0.022, 45.5, 
  "tests performed", "", "", "", "", "", "", "", "", "", "", 38137., 237.012, 
  "", "", "", "", "", "", 7.77, "", "", "", 2.397, 82.49, 0.919}, 
 {"LIE", "Europe", "Liechtenstein", "2020-10-06", 130., 3., 1.714, 1., 0., 
  0., 3408.763, 78.664, 44.951, 26.221, 0., 0., 1.61, "", "", "", "", "", "", 
  "", "", 105., 8391., 220.023, 2.753, 84., 2.203, 0.022, 45.5, 
  "tests performed", "", "", "", "", "", "", "", "", "", "", 38137., 237.012, 
  "", "", "", "", "", "", 7.77, "", "", "", 2.397, 82.49, 0.919}, 
 {"LIE", "Europe", "Liechtenstein", "2020-10-07", 131., 1., 1.857, 1., 0., 
  0., 3434.984, 26.221, 48.697, 26.221, 0., 0., 1.63, "", "", "", "", "", "", 
  "", "", 122., 8513., 223.222, 3.199, 87., 2.281, 0.026, 38.5, 
  "tests performed", "", "", "", "", "", "", "", "", "", "", 38137., 237.012, 
  "", "", "", "", "", "", 7.77, "", "", "", 2.397, 82.49, 0.919}, 
 {"LIE", "Europe", "Liechtenstein", "2020-10-08", 135., 4., 2.286, 1., 0., 
  0., 3539.869, 104.885, 59.934, 26.221, 0., 0., 1.66, "", "", "", "", "", 
  "", "", "", 105., 8618., 225.975, 2.753, 88., 2.307, 0.028, 35.7, 
  "tests performed", "", "", "", "", "", "", "", "", "", "", 38137., 237.012, 
  "", "", "", "", "", "", 7.77, "", "", "", 2.397, 82.49, 0.919}, 
 {"LIE", "Europe", "Liechtenstein", "2020-10-09", 139., 4., 2.714, 1., 0., 
  0., 3644.754, 104.885, 71.172, 26.221, 0., 0., 1.68, "", "", "", "", "", 
  "", "", "", 48., 8666., 227.233, 1.259, 85., 2.229, 0.032, 31.2, 
  "tests performed", "", "", "", "", "", "", "", "", "", "", 38137., 237.012, 
  "", "", "", "", "", "", 7.77, "", "", "", 2.397, 82.49, 0.919}, 
 {"LIE", "Europe", "Liechtenstein", "2020-10-10", 142., 3., 2.714, 1., 0., 
  0., 3723.418, 78.664, 71.172, 26.221, 0., 0., 1.68, "", "", "", "", "", "", 
  "", "", 4., 8670., 227.338, 0.105, 84., 2.203, 0.032, 31.2, 
  "tests performed", "", "", "", "", "", "", "", "", "", "", 38137., 237.012, 
  "", "", "", "", "", "", 7.77, "", "", "", 2.397, 82.49, 0.919}, 
 {"LIE", "Europe", "Liechtenstein", "2020-10-11", 144., 2., 2.571, 1., 0., 
  0., 3775.861, 52.443, 67.426, 26.221, 0., 0., 1.7, "", "", "", "", "", "", 
  "", "", 36., 8706., 228.282, 0.944, 86., 2.255, 0.037, 27., 
  "tests performed", "", "", "", "", "", "", "", "", "", "", 38137., 237.012, 
  "", "", "", "", "", "", 7.77, "", "", "", 2.397, 82.49, 0.919}, 
 {"LIE", "Europe", "Liechtenstein", "2020-10-12", 148., 4., 3., 1., 0., 0., 
  3880.746, 104.885, 78.664, 26.221, 0., 0., 1.73, "", "", "", "", "", "", 
  "", "", 102., 8808., 230.957, 2.675, 75., 1.967, 0.063, 15.9, 
  "tests performed", "", "", "", "", "", "", "", "", "", "", 38137., 237.012, 
  "", "", "", "", "", "", 7.77, "", "", "", 2.397, 82.49, 0.919}, 
 {"LIE", "Europe", "Liechtenstein", "2020-10-13", 163., 15., 4.714, 1., 0., 
  0., 4274.065, 393.319, 123.614, 26.221, 0., 0., 1.74, "", "", "", "", "", 
  "", "", "", 97., 8905., 233.5, 2.543, 73., 1.914, 0.082, 12.2, 
  "tests performed", "", "", "", "", "", "", "", "", "", "", 38137., 237.012, 
  "", "", "", "", "", "", 7.77, "", "", "", 2.397, 82.49, 0.919}, 
 {"LIE", "Europe", "Liechtenstein", "2020-10-14", 174., 11., 6.143, 1., 0., 
  0., 4562.498, 288.434, 161.073, 26.221, 0., 0., 1.76, "", "", "", "", "", 
  "", "", "", 108., 9013., 236.332, 2.832, 71., 1.862, 0.1, 10., 
  "tests performed", "", "", "", "", "", "", "", "", "", "", 38137., 237.012, 
  "", "", "", "", "", "", 7.77, "", "", "", 2.397, 82.49, 0.919}, 
 {"LIE", "Europe", "Liechtenstein", "2020-10-15", 183., 9., 6.857, 1., 0., 
  0., 4798.49, 235.991, 179.803, 26.221, 0., 0., 1.75, "", "", "", "", "", 
  "", "", "", 106., 9119., 239.112, 2.779, 72., 1.888, 0.128, 7.8, 
  "tests performed", "", "", "", "", "", "", "", "", "", "", 38137., 237.012, 
  "", "", "", "", "", "", 7.77, "", "", "", 2.397, 82.49, 0.919}, 
 {"LIE", "Europe", "Liechtenstein", "2020-10-16", 192., 9., 7.571, 1., 0., 
  0., 5034.481, 235.991, 198.532, 26.221, 0., 0., 1.75, "", "", "", "", "", 
  "", "", "", 100., 9219., 241.734, 2.622, 79., 2.071, 0.139, 7.2, 
  "tests performed", "", "", "", "", "", "", "", "", "", "", 38137., 237.012, 
  "", "", "", "", "", "", 7.77, "", "", "", 2.397, 82.49, 0.919}, 
 {"LIE", "Europe", "Liechtenstein", "2020-10-17", 217., 25., 10.714, 1., 0., 
  0., 5690.012, 655.531, 280.942, 26.221, 0., 0., 1.77, "", "", "", "", "", 
  "", "", "", 67., 9286., 243.491, 1.757, 88., 2.307, 0.135, 7.4, 
  "tests performed", "", "", "", "", "", "", "", "", "", "", 38137., 237.012, 
  "", "", "", "", "", "", 7.77, "", "", "", 2.397, 82.49, 0.919}, 
 {"LIE", "Europe", "Liechtenstein", "2020-10-18", 224., 7., 11.429, 1., 0., 
  0., 5873.561, 183.549, 299.671, 26.221, 0., 0., 1.73, "", "", "", "", "", 
  "", "", "", 8., 9294., 243.7, 0.21, 84., 2.203, 0.131, 7.6, 
  "tests performed", "", "", "", "", "", "", "", "", "", "", 38137., 237.012, 
  "", "", "", "", "", "", 7.77, "", "", "", 2.397, 82.49, 0.919}, 
 {"LIE", "Europe", "Liechtenstein", "2020-10-19", 224., 0., 10.857, 1., 0., 
  0., 5873.561, 0., 284.688, 26.221, 0., 0., 1.71, "", "", "", "", "", "", 
  "", "", 301., 9595., 251.593, 7.893, 112., 2.937, 0.118, 8.5, 
  "tests performed", "", "", "", "", "", "", "", "", "", "", 38137., 237.012, 
  "", "", "", "", "", "", 7.77, "", "", "", 2.397, 82.49, 0.919}, 
 {"LIE", "Europe", "Liechtenstein", "2020-10-20", 235., 11., 10.286, 1., 0., 
  0., 6161.995, 288.434, 269.704, 26.221, 0., 0., 1.72, "", "", "", "", "", 
  "", "", "", 217., 9812., 257.283, 5.69, 130., 3.409, 0.125, 8., 
  "tests performed", "", "", "", "", "", "", "", "", "", "", 38137., 237.012, 
  "", "", "", "", "", "", 7.77, "", "", "", 2.397, 82.49, 0.919}, 
 {"LIE", "Europe", "Liechtenstein", "2020-10-21", 252., 17., 11.143, 1., 0., 
  0., 6607.756, 445.761, 292.18, 26.221, 0., 0., 1.73, "", "", "", "", "", 
  "", "", "", 225., 10037., 263.183, 5.9, 146., 3.828, 0.138, 7.2, 
  "tests performed", "", "", "", "", "", "", "", "", "", "", 38137., 237.012, 
  "", "", "", "", "", "", 7.77, "", "", "", 2.397, 82.49, 0.919}, 
 {"LIE", "Europe", "Liechtenstein", "2020-10-22", 282., 30., 14.143, 1., 0., 
  0., 7394.394, 786.638, 370.843, 26.221, 0., 0., 1.74, "", "", "", "", "", 
  "", "", "", 148., 10185., 267.063, 3.881, 152., 3.986, 0.141, 7.1, 
  "tests performed", "", "", "", "", "", "", "", "", "", "", 38137., 237.012, 
  "", "", "", "", "", "", 7.77, "", "", "", 2.397, 82.49, 0.919}, 
 {"LIE", "Europe", "Liechtenstein", "2020-10-23", 324., 42., 18.857, 1., 0., 
  0., 8495.687, 1101.293, 494.458, 26.221, 0., 0., 1.72, "", "", "", "", "", 
  "", "", "", 189., 10374., 272.019, 4.956, 165., 4.327, 0.135, 7.4, 
  "tests performed", "", "", "", "", "", "", "", "", "", "", 38137., 237.012, 
  "", "", "", "", "", "", 7.77, "", "", "", 2.397, 82.49, 0.919}, 
 {"LIE", "Europe", "Liechtenstein", "2020-10-24", 340., 16., 17.571, 1., 0., 
  0., 8915.227, 419.54, 460.745, 26.221, 0., 0., 1.66, "", "", "", "", "", 
  "", "", "", 121., 10495., 275.192, 3.173, 173., 4.536, 0.155, 6.5, 
  "tests performed", "", "", "", "", "", "", "", "", "", "", 38137., 237.012, 
  "", "", "", "", "", "", 7.77, "", "", "", 2.397, 82.49, 0.919}, 
 {"LIE", "Europe", "Liechtenstein", "2020-10-25", 365., 25., 20.143, 1., 0., 
  0., 9570.758, 655.531, 528.171, 26.221, 0., 0., 1.63, "", "", "", "", "", 
  "", "", "", 109., 10604., 278.05, 2.858, 187., 4.903, 0.16, 6.2, 
  "tests performed", "", "", "", "", "", "", "", "", "", "", 38137., 237.012, 
  "", "", "", "", "", "", 7.77, "", "", "", 2.397, 82.49, 0.919}, 
 {"LIE", "Europe", "Liechtenstein", "2020-10-26", 402., 37., 25.429, 1., 0., 
  0., 10540.944, 970.186, 666.769, 26.221, 0., 0., 1.58, "", "", "", "", "", 
  "", "", "", 196., 10800., 283.19, 5.139, 172., 4.51, 0.17, 5.9, 
  "tests performed", "", "", "", "", "", "", "", "", "", "", 38137., 237.012, 
  "", "", "", "", "", "", 7.77, "", "", "", 2.397, 82.49, 0.919}, 
 {"LIE", "Europe", "Liechtenstein", "2020-10-27", 428., 26., 27.571, 1., 0., 
  0., 11222.697, 681.753, 722.957, 26.221, 0., 0., 1.52, "", "", "", "", "", 
  "", "", "", 203., 11003., 288.512, 5.323, 170., 4.458, 0.167, 6., 
  "tests performed", "", "", "", "", "", "", "", "", "", "", 38137., 237.012, 
  "", "", "", "", "", "", 7.77, "", "", "", 2.397, 82.49, 0.919}, 
 {"LIE", "Europe", "Liechtenstein", "2020-10-28", 450., 22., 28.286, 1., 0., 
  0., 11799.565, 576.868, 741.687, 26.221, 0., 0., 1.47, "", "", "", "", "", 
  "", "", "", 153., 11156., 292.524, 4.012, 160., 4.195, 0.176, 5.7, 
  "tests performed", "", "", "", "", "", "", "", "", "", "", 38137., 237.012, 
  "", "", "", "", "", "", 7.77, "", "", "", 2.397, 82.49, 0.919}, 
 {"LIE", "Europe", "Liechtenstein", "2020-10-29", 476., 26., 27.714, 1., 0., 
  0., 12481.317, 681.753, 726.703, 26.221, 0., 0., 1.42, "", "", "", "", "", 
  "", "", "", 140., 11296., 296.195, 3.671, 159., 4.169, 0.177, 5.6, 
  "tests performed", "", "", "", "", "", "", "", "", "", "", 38137., 237.012, 
  "", "", "", "", "", "", 7.77, "", "", "", 2.397, 82.49, 0.919}, 
 {"LIE", "Europe", "Liechtenstein", "2020-10-30", 513., 37., 27., 2., 1., 
  0.143, 13451.504, 970.186, 707.974, 52.443, 26.221, 3.746, 1.39, "", "", 
  "", "", "", "", "", "", 138., 11434., 299.814, 3.619, 151., 3.959, 0.191, 
  5.2, "tests performed", "", "", "", "", "", "", "", "", "", "", 38137., 
  237.012, "", "", "", "", "", "", 7.77, "", "", "", 2.397, 82.49, 0.919}, 
 {"LIE", "Europe", "Liechtenstein", "2020-10-31", 533., 20., 27.571, 3., 1., 
  0.286, 13975.929, 524.425, 722.957, 78.664, 26.221, 7.492, 1.35, "", "", 
  "", "", "", "", "", "", 79., 11513., 301.885, 2.071, 145., 3.802, 0.189, 
  5.3, "tests performed", "", "", "", "", "", "", "", "", "", "", 38137., 
  237.012, "", "", "", "", "", "", 7.77, "", "", "", 2.397, 82.49, 0.919}, 
 {"LIE", "Europe", "Liechtenstein", "2020-11-01", 551., 18., 26.571, 3., 0., 
  0.286, 14447.911, 471.983, 696.736, 78.664, 0., 7.492, 1.33, "", "", "", 
  "", "", "", "", "", 75., 11588., 303.852, 1.967, 141., 3.697, 0.195, 5.1, 
  "tests performed", "", "", "", "", "", "", "", "", "", "", 38137., 237.012, 
  "", "", "", "", "", "", 7.77, "", "", "", 2.397, 82.49, 0.919}, 
 {"LIE", "Europe", "Liechtenstein", "2020-11-02", 598., 47., 28., 3., 0., 
  0.286, 15680.31, 1232.399, 734.195, 78.664, 0., 7.492, 1.32, "", "", "", 
  "", "", "", "", "", 305., 11893., 311.849, 7.997, 156., 4.091, 0.196, 5.1, 
  "tests performed", "", "", "", "", "", "", "", "", "", "", 38137., 237.012, 
  "", "", "", "", "", "", 7.77, "", "", "", 2.397, 82.49, 0.919}, 
 {"LIE", "Europe", "Liechtenstein", "2020-11-03", 631., 33., 29., 3., 0., 
  0.286, 16545.612, 865.301, 760.416, 78.664, 0., 7.492, 1.28, "", "", "", 
  "", "", "", "", "", 229., 12122., 317.854, 6.005, 160., 4.195, 0.2, 5., 
  "tests performed", "", "", "", "", "", "", "", "", "", "", 38137., 237.012, 
  "", "", "", "", "", "", 7.77, "", "", "", 2.397, 82.49, 0.919}, 
 {"LIE", "Europe", "Liechtenstein", "2020-11-04", 659., 28., 29.857, 3., 0., 
  0.286, 17279.807, 734.195, 782.892, 78.664, 0., 7.492, 1.24, "", "", "", 
  "", "", "", "", "", 221., 12343., 323.649, 5.795, 170., 4.458, 0.191, 5.2, 
  "tests performed", "", "", "", "", "", "", "", "", "", "", 38137., 237.012, 
  "", "", "", "", "", "", 7.77, "", "", "", 2.397, 82.49, 0.919}, 
 {"LIE", "Europe", "Liechtenstein", "2020-11-05", 692., 33., 30.857, 3., 0., 
  0.286, 18145.108, 865.301, 809.113, 78.664, 0., 7.492, 1.21, "", "", "", 
  "", "", "", "", "", 161., 12504., 327.871, 4.222, 173., 4.536, 0.199, 5., 
  "tests performed", "", "", "", "", "", "", "", "", "", "", 38137., 237.012, 
  "", "", "", "", "", "", 7.77, "", "", "", 2.397, 82.49, 0.919}, 
 {"LIE", "Europe", "Liechtenstein", "2020-11-06", 741., 49., 32.571, 3., 0., 
  0.143, 19429.95, 1284.841, 854.064, 78.664, 0., 3.746, 1.18, "", "", "", 
  "", "", "", "", "", 128., 12632., 331.227, 3.356, 171., 4.484, 0.198, 5.1, 
  "tests performed", "", "", "", "", "", "", "", "", "", "", 38137., 237.012, 
  "", "", "", "", "", "", 7.77, "", "", "", 2.397, 82.49, 0.919}, 
 {"LIE", "Europe", "Liechtenstein", "2020-11-07", 765., 24., 33.143, 3., 0., 
  0., 20059.26, 629.31, 869.047, 78.664, 0., 0., 1.15, "", "", "", "", "", 
  "", "", "", 64., 12696., 332.905, 1.678, 169., 4.431, 0.19, 5.3, 
  "tests performed", "", "", "", "", "", "", "", "", "", "", 38137., 237.012, 
  "", "", "", "", "", "", 7.77, "", "", "", 2.397, 82.49, 0.919}, 
 {"LIE", "Europe", "Liechtenstein", "2020-11-08", 788., 23., 33.857, 3., 0., 
  0., 20662.349, 603.089, 887.777, 78.664, 0., 0., 1.12, "", "", "", "", "", 
  "", "", "", 62., 12758., 334.531, 1.626, 167., 4.379, 0.191, 5.2, 
  "tests performed", "", "", "", "", "", "", "", "", "", "", 38137., 237.012, 
  "", "", "", "", "", "", 7.77, "", "", "", 2.397, 82.49, 0.919}, 
 {"LIE", "Europe", "Liechtenstein", "2020-11-09", 801., 13., 29., 4., 1., 
  0.143, 21003.225, 340.876, 760.416, 104.885, 26.221, 3.746, 1.1, "", "", 
  "", "", "", "", "", "", 257., 13015., 341.27, 6.739, 160., 4.195, 0.201, 
  5., "tests performed", "", "", "", "", "", "", "", "", "", "", 38137., 
  237.012, "", "", "", "", "", "", 7.77, "", "", "", 2.397, 82.49, 0.919}, 
 {"LIE", "Europe", "Liechtenstein", "2020-11-10", 846., 45., 30.714, 4., 0., 
  0.143, 22183.182, 1179.956, 805.367, 104.885, 0., 3.746, 1.08, "", "", "", 
  "", "", "", "", "", 164., 13179., 345.57, 4.3, 151., 3.959, 0.218, 4.6, 
  "tests performed", "", "", "", "", "", "", "", "", "", "", 38137., 237.012, 
  "", "", "", "", "", "", 7.77, "", "", "", 2.397, 82.49, 0.919}, 
 {"LIE", "Europe", "Liechtenstein", "2020-11-11", 877., 31., 31.143, 4., 0., 
  0.143, 22996.041, 812.859, 816.605, 104.885, 0., 3.746, 1.05, "", "", "", 
  "", "", "", "", "", 148., 13327., 349.451, 3.881, 141., 3.697, 0.216, 4.6, 
  "tests performed", "", "", "", "", "", "", "", "", "", "", 38137., 237.012, 
  "", "", "", "", "", "", 7.77, "", "", "", 2.397, 82.49, 0.919}, 
 {"LIE", "Europe", "Liechtenstein", "2020-11-12", 905., 28., 30.429, 4., 0., 
  0.143, 23730.236, 734.195, 797.875, 104.885, 0., 3.746, 1.03, "", "", "", 
  "", "", "", "", "", 114., 13441., 352.44, 2.989, 134., 3.514, 0.207, 4.8, 
  "tests performed", "", "", "", "", "", "", "", "", "", "", 38137., 237.012, 
  "", "", "", "", "", "", 7.77, "", "", "", 2.397, 82.49, 0.919}, 
 {"LIE", "Europe", "Liechtenstein", "2020-11-13", 928., 23., 26.714, 5., 1., 
  0.286, 24333.325, 603.089, 700.482, 131.106, 26.221, 7.492, 1.01, "", "", 
  "", "", "", "", "", "", 81., 13522., 354.564, 2.124, 127., 3.33, 0.219, 
  4.6, "tests performed", "", "", "", "", "", "", "", "", "", "", 38137., 
  237.012, "", "", "", "", "", "", 7.77, "", "", "", 2.397, 82.49, 0.919}, 
 {"LIE", "Europe", "Liechtenstein", "2020-11-14", 970., 42., 29.286, 5., 0., 
  0.286, 25434.617, 1101.293, 767.908, 131.106, 0., 7.492, 1., "", "", "", 
  "", "", "", "", "", 84., 13606., 356.766, 2.203, 130., 3.409, 0.218, 4.6, 
  "tests performed", "", "", "", "", "", "", "", "", "", "", 38137., 237.012, 
  "", "", "", "", "", "", 7.77, "", "", "", 2.397, 82.49, 0.919}, 
 {"LIE", "Europe", "Liechtenstein", "2020-11-15", 985., 15., 28.143, 5., 0., 
  0.286, 25827.936, 393.319, 737.941, 131.106, 0., 7.492, 0.98, "", "", "", 
  "", "", "", "", "", 42., 13648., 357.868, 1.101, 127., 3.33, 0.21, 4.8, 
  "tests performed", "", "", "", "", "", "", "", "", "", "", 38137., 237.012, 
  "", "", "", "", "", "", 7.77, "", "", "", 2.397, 82.49, 0.919}, 
 {"LIE", "Europe", "Liechtenstein", "2020-11-16", 989., 4., 26.857, 7., 2., 
  0.429, 25932.821, 104.885, 704.228, 183.549, 52.443, 11.238, 0.96, "", "", 
  "", "", "", "", "", "", 223., 13871., 363.715, 5.847, 122., 3.199, 0.194, 
  5.2, "tests performed", "", "", "", "", "", "", "", "", "", "", 38137., 
  237.012, "", "", "", "", "", "", 7.77, "", "", "", 2.397, 82.49, 0.919}, 
 {"LIE", "Europe", "Liechtenstein", "2020-11-17", 1002., 13., 22.286, 8., 1., 
  0.571, 26273.697, 340.876, 584.359, 209.77, 26.221, 14.984, 0.95, "", "", 
  "", "", "", "", "", "", 215., 14086., 369.353, 5.638, 130., 3.409, 0.179, 
  5.6, "tests performed", "", "", "", "", "", "", "", "", "", "", 38137., 
  237.012, "", "", "", "", "", "", 7.77, "", "", "", 2.397, 82.49, 0.919}, 
 {"LIE", "Europe", "Liechtenstein", "2020-11-18", 1051., 49., 24.857, 8., 0., 
  0.571, 27558.539, 1284.841, 651.785, 209.77, 0., 14.984, 0.96, "", "", "", 
  "", "", "", "", "", 163., 14249., 373.627, 4.274, 132., 3.461, 0.174, 5.7, 
  "tests performed", "", "", "", "", "", "", "", "", "", "", 38137., 237.012, 
  "", "", "", "", "", "", 7.77, "", "", "", 2.397, 82.49, 0.919}, 
 {"LIE", "Europe", "Liechtenstein", "2020-11-19", 1072., 21., 23.857, 8., 0., 
  0.571, 28109.185, 550.646, 625.564, 209.77, 0., 14.984, 0.94, "", "", "", 
  "", "", "", "", "", 120., 14369., 376.773, 3.147, 133., 3.487, 0.175, 5.7, 
  "tests performed", "", "", "", "", "", "", "", "", "", "", 38137., 237.012, 
  "", "", "", "", "", "", 7.77, "", "", "", 2.397, 82.49, 0.919}, 
 {"LIE", "Europe", "Liechtenstein", "2020-11-20", 1094., 22., 23.714, 8., 0., 
  0.429, 28686.053, 576.868, 621.818, 209.77, 0., 11.238, 0.93, "", "", "", 
  "", "", "", "", "", 100., 14469., 379.395, 2.622, 135., 3.54, 0.161, 6.2, 
  "tests performed", "", "", "", "", "", "", "", "", "", "", 38137., 237.012, 
  "", "", "", "", "", "", 7.77, "", "", "", 2.397, 82.49, 0.919}, 
 {"LIE", "Europe", "Liechtenstein", "2020-11-21", 1109., 15., 19.857, 8., 0., 
  0.429, 29079.372, 393.319, 520.679, 209.77, 0., 11.238, 0.93, "", "", "", 
  "", "", "", "", "", 61., 14530., 380.995, 1.599, 132., 3.461, 0.162, 6.2, 
  "tests performed", "", "", "", "", "", "", "", "", "", "", 38137., 237.012, 
  "", "", "", "", "", "", 7.77, "", "", "", 2.397, 82.49, 0.919}, 
 {"LIE", "Europe", "Liechtenstein", "2020-11-22", 1112., 3., 18.143, 8., 0., 
  0.429, 29158.036, 78.664, 475.728, 209.77, 0., 11.238, 0.93, "", "", "", 
  "", "", "", "", "", 73., 14603., 382.909, 1.914, 136., 3.566, 0.18, 5.6, 
  "tests performed", "", "", "", "", "", "", "", "", "", "", 38137., 237.012, 
  "", "", "", "", "", "", 7.77, "", "", "", 2.397, 82.49, 0.919}, 
 {"LIE", "Europe", "Liechtenstein", "2020-11-23", 1156., 44., 23.857, 12., 
  4., 0.714, 30311.771, 1153.735, 625.564, 314.655, 104.885, 18.729, 0.95, 
  "", "", "", "", "", "", "", "", 247., 14850., 389.386, 6.477, 140., 3.671, 
  0.175, 5.7, "tests performed", "", "", "", "", "", "", "", "", "", "", 
  38137., 237.012, "", "", "", "", "", "", 7.77, "", "", "", 2.397, 82.49, 
  0.919}, {"LIE", "Europe", "Liechtenstein", "2020-11-24", 1158., 2., 22.286, 
  13., 1., 0.714, 30364.213, 52.443, 584.359, 340.876, 26.221, 18.729, 0.94, 
  "", "", "", "", "", "", "", "", 180., 15030., 394.105, 4.72, 135., 3.54, 
  0.168, 6., "tests performed", "", "", "", "", "", "", "", "", "", "", 
  38137., 237.012, "", "", "", "", "", "", 7.77, "", "", "", 2.397, 82.49, 
  0.919}, {"LIE", "Europe", "Liechtenstein", "2020-11-25", 1183., 25., 
  18.857, 14., 1., 0.857, 31019.745, 655.531, 494.458, 367.098, 26.221, 
  22.475, 0.94, "", "", "", "", "", "", "", "", 158., 15188., 398.248, 4.143, 
  134., 3.514, 0.18, 5.6, "tests performed", "", "", "", "", "", "", "", "", 
  "", "", 38137., 237.012, "", "", "", "", "", "", 7.77, "", "", "", 2.397, 
  82.49, 0.919}, {"LIE", "Europe", "Liechtenstein", "2020-11-26", 1208., 25., 
  19.429, 14., 0., 0.857, 31675.276, 655.531, 509.442, 367.098, 0., 22.475, 
  0.94, "", "", "", "", "", "", "", "", 103., 15291., 400.949, 2.701, 132., 
  3.461, 0.179, 5.6, "tests performed", "", "", "", "", "", "", "", "", "", 
  "", 38137., 237.012, "", "", "", "", "", "", 7.77, "", "", "", 2.397, 
  82.49, 0.919}, {"LIE", "Europe", "Liechtenstein", "2020-11-27", 1231., 23., 
  19.571, 15., 1., 1., 32278.365, 603.089, 513.187, 393.319, 26.221, 26.221, 
  0.94, "", "", "", "", "", "", "", "", 88., 15379., 403.257, 2.307, 130., 
  3.409, 0.17, 5.9, "tests performed", "", "", "", "", "", "", "", "", "", 
  "", 38137., 237.012, "", "", "", "", "", "", 7.77, "", "", "", 2.397, 
  82.49, 0.919}, {"LIE", "Europe", "Liechtenstein", "2020-11-28", 1253., 22., 
  20.571, 15., 0., 1., 32855.232, 576.868, 539.409, 393.319, 0., 26.221, 
  0.94, "", "", "", "", "", "", "", "", 55., 15434., 404.699, 1.442, 129., 
  3.383, 0.171, 5.8, "tests performed", "", "", "", "", "", "", "", "", "", 
  "", 38137., 237.012, "", "", "", "", "", "", 7.77, "", "", "", 2.397, 
  82.49, 0.919}, {"LIE", "Europe", "Liechtenstein", "2020-11-29", 1253., 0., 
  20.143, 15., 0., 1., 32855.232, 0., 528.171, 393.319, 0., 26.221, 0.94, "", 
  "", "", "", "", "", "", "", 44., 15478., 405.853, 1.154, 125., 3.278, 
  0.153, 6.5, "tests performed", "", "", "", "", "", "", "", "", "", "", 
  38137., 237.012, "", "", "", "", "", "", 7.77, "", "", "", 2.397, 82.49, 
  0.919}, {"LIE", "Europe", "Liechtenstein", "2020-11-30", 1270., 17., 
  16.286, 16., 1., 0.571, 33300.994, 445.761, 427.032, 419.54, 26.221, 
  14.984, 0.95, "", "", "", "", "", "", "", "", 245., 15723., 412.277, 6.424, 
  125., 3.278, 0.163, 6.1, "tests performed", "", "", "", "", "", "", "", "", 
  "", "", 38137., 237.012, "", "", "", "", "", "", 7.77, "", "", "", 2.397, 
  82.49, 0.919}, {"LIE", "Europe", "Liechtenstein", "2020-12-01", 1286., 16., 
  18.286, 16., 0., 0.429, 33720.534, 419.54, 479.474, 419.54, 0., 11.238, 
  0.97, "", "", "", "", "", "", "", "", 165., 15888., 416.603, 4.327, 123., 
  3.225, 0.169, 5.9, "tests performed", "", "", "", "", "", "", "", "", "", 
  "", 38137., 237.012, "", "", "", "", "", "", 7.77, "", "", "", 2.397, 
  82.49, 0.919}, {"LIE", "Europe", "Liechtenstein", "2020-12-02", 1318., 32., 
  19.286, 16., 0., 0.286, 34559.614, 839.08, 505.696, 419.54, 0., 7.492, 
  0.98, "", "", "", "", "", "", "", "", 155., 16043., 420.668, 4.064, 122., 
  3.199, 0.153, 6.5, "tests performed", "", "", "", "", "", "", "", "", "", 
  "", 38137., 237.012, "", "", "", "", "", "", 7.77, "", "", "", 2.397, 
  82.49, 0.919}, {"LIE", "Europe", "Liechtenstein", "2020-12-03", 1339., 21., 
  18.714, 17., 1., 0.429, 35110.26, 550.646, 490.712, 445.761, 26.221, 
  11.238, 0.98, "", "", "", "", "", "", "", "", 89., 16132., 423.001, 2.334, 
  120., 3.147, 0.15, 6.7, "tests performed", "", "", "", "", "", "", "", "", 
  "", "", 38137., 237.012, "", "", "", "", "", "", 7.77, "", "", "", 2.397, 
  82.49, 0.919}, {"LIE", "Europe", "Liechtenstein", "2020-12-04", 1351., 12., 
  17.143, 17., 0., 0.286, 35424.915, 314.655, 449.507, 445.761, 0., 7.492, 
  0.98, "", "", "", "", "", "", "", "", 100., 16232., 425.623, 2.622, 122., 
  3.199, 0.158, 6.3, "tests performed", "", "", "", "", "", "", "", "", "", 
  "", 38137., 237.012, "", "", "", "", "", "", 7.77, "", "", "", 2.397, 
  82.49, 0.919}, {"LIE", "Europe", "Liechtenstein", "2020-12-05", 1378., 27., 
  17.857, 17., 0., 0.286, 36132.889, 707.974, 468.237, 445.761, 0., 7.492, 
  1., "", "", "", "", "", "", "", "", 84., 16316., 427.826, 2.203, 126., 
  3.304, 0.156, 6.4, "tests performed", "", "", "", "", "", "", "", "", "", 
  "", 38137., 237.012, "", "", "", "", "", "", 7.77, "", "", "", 2.397, 
  82.49, 0.919}, {"LIE", "Europe", "Liechtenstein", "2020-12-06", 1396., 18., 
  20.429, 17., 0., 0.286, 36604.872, 471.983, 535.663, 445.761, 0., 7.492, 
  1.01, "", "", "", "", "", "", "", "", 37., 16353., 428.796, 0.97, 125., 
  3.278, 0.151, 6.6, "tests performed", "", "", "", "", "", "", "", "", "", 
  "", 38137., 237.012, "", "", "", "", "", "", 7.77, "", "", "", 2.397, 
  82.49, 0.919}, {"LIE", "Europe", "Liechtenstein", "2020-12-07", 1397., 1., 
  18.143, 19., 2., 0.429, 36631.093, 26.221, 475.728, 498.204, 52.443, 
  11.238, 1.01, "", "", "", "", "", "", "", "", 183., 16536., 433.595, 4.798, 
  116., 3.042, 0.145, 6.9, "tests performed", "", "", "", "", "", "", "", "", 
  "", "", 38137., 237.012, "", "", "", "", "", "", 7.77, "", "", "", 2.397, 
  82.49, 0.919}, {"LIE", "Europe", "Liechtenstein", "2020-12-08", 1404., 7., 
  16.857, 19., 0., 0.429, 36814.642, 183.549, 442.015, 498.204, 0., 11.238, 
  1.04, "", "", "", "", "", "", "", "", 78., 16614., 435.64, 2.045, 104., 
  2.727, 0.152, 6.6, "tests performed", "", "", "", "", "", "", "", "", "", 
  "", 38137., 237.012, "", "", "", "", "", "", 7.77, "", "", "", 2.397, 
  82.49, 0.919}, {"LIE", "Europe", "Liechtenstein", "2020-12-09", 1432., 28., 
  16.286, 19., 0., 0.429, 37548.837, 734.195, 427.032, 498.204, 0., 11.238, 
  1.07, "", "", "", "", "", "", "", "", 202., 16816., 440.937, 5.297, 110., 
  2.884, 0.151, 6.6, "tests performed", "", "", "", "", "", "", "", "", "", 
  "", 38137., 237.012, "", "", "", "", "", "", 7.77, "", "", "", 2.397, 
  82.49, 0.919}, {"LIE", "Europe", "Liechtenstein", "2020-12-10", 1441., 9., 
  14.571, 19., 0., 0.286, 37784.828, 235.991, 382.081, 498.204, 0., 7.492, 
  1.09, "", "", "", "", "", "", "", "", 170., 16986., 445.394, 4.458, 122., 
  3.199, 0.15, 6.7, "tests performed", "", "", "", "", "", "", "", "", "", 
  "", 38137., 237.012, "", "", "", "", "", "", 7.77, "", "", "", 2.397, 
  82.49, 0.919}, {"LIE", "Europe", "Liechtenstein", "2020-12-11", 1466., 25., 
  16.429, 20., 1., 0.429, 38440.36, 655.531, 430.778, 524.425, 26.221, 
  11.238, 1.13, "", "", "", "", "", "", "", "", 157., 17143., 449.511, 4.117, 
  130., 3.409, 0.157, 6.4, "tests performed", "", "", "", "", "", "", "", "", 
  "", "", 38137., 237.012, "", "", "", "", "", "", 7.77, "", "", "", 2.397, 
  82.49, 0.919}, {"LIE", "Europe", "Liechtenstein", "2020-12-12", 1482., 16., 
  14.857, 20., 0., 0.429, 38859.9, 419.54, 389.573, 524.425, 0., 11.238, 
  1.17, "", "", "", "", "", "", "", "", 94., 17237., 451.976, 2.465, 132., 
  3.461, 0.166, 6., "tests performed", "", "", "", "", "", "", "", "", "", 
  "", 38137., 237.012, "", "", "", "", "", "", 7.77, "", "", "", 2.397, 
  82.49, 0.919}, {"LIE", "Europe", "Liechtenstein", "2020-12-13", 1514., 32., 
  16.857, 20., 0., 0.429, 39698.98, 839.08, 442.015, 524.425, 0., 11.238, 
  1.21, "", "", "", "", "", "", "", "", 85., 17322., 454.205, 2.229, 138., 
  3.619, 0.186, 5.4, "tests performed", "", "", "", "", "", "", "", "", "", 
  "", 38137., 237.012, "", "", "", "", "", "", 7.77, "", "", "", 2.397, 
  82.49, 0.919}, {"LIE", "Europe", "Liechtenstein", "2020-12-14", 1566., 52., 
  24.143, 20., 0., 0.143, 41062.485, 1363.505, 633.056, 524.425, 0., 3.746, 
  1.23, "", "", "", "", "", "", "", "", 248., 17570., 460.707, 6.503, 148., 
  3.881, 0.182, 5.5, "tests performed", "", "", "", "", "", "", "", "", "", 
  "", 38137., 237.012, "", "", "", "", "", "", 7.77, "", "", "", 2.397, 
  82.49, 0.919}, {"LIE", "Europe", "Liechtenstein", "2020-12-15", 1579., 13., 
  25., 21., 1., 0.286, 41403.362, 340.876, 655.531, 550.646, 26.221, 7.492, 
  1.21, "", "", "", "", "", "", "", "", 236., 17806., 466.896, 6.188, 170., 
  4.458, 0.18, 5.6, "tests performed", "", "", "", "", "", "", "", "", "", 
  "", 38137., 237.012, "", "", "", "", "", "", 7.77, "", "", "", 2.397, 
  82.49, 0.919}, {"LIE", "Europe", "Liechtenstein", "2020-12-16", 1600., 21., 
  24., 21., 0., 0.286, 41954.008, 550.646, 629.31, 550.646, 0., 7.492, 1.21, 
  "", "", "", "", "", "", "", "", 251., 18057., 473.477, 6.582, 177., 4.641, 
  0.182, 5.5, "tests performed", "", "", "", "", "", "", "", "", "", "", 
  38137., 237.012, "", "", "", "", "", "", 7.77, "", "", "", 2.397, 82.49, 
  0.919}, {"LIE", "Europe", "Liechtenstein", "2020-12-17", 1635., 35., 
  27.714, 21., 0., 0.286, 42871.752, 917.744, 726.703, 550.646, 0., 7.492, 
  1.22, "", "", "", "", "", "", "", "", 237., 18294., 479.692, 6.214, 187., 
  4.903, 0.183, 5.5, "tests performed", "", "", "", "", "", "", "", "", "", 
  "", 38137., 237.012, "", "", "", "", "", "", 7.77, "", "", "", 2.397, 
  82.49, 0.919}, {"LIE", "Europe", "Liechtenstein", "2020-12-18", 1676., 41., 
  30., 23., 2., 0.429, 43946.823, 1075.071, 786.638, 603.089, 52.443, 11.238, 
  1.22, "", "", "", "", "", "", "", "", 184., 18478., 484.516, 4.825, 191., 
  5.008, 0.194, 5.2, "tests performed", "", "", "", "", "", "", "", "", "", 
  "", 38137., 237.012, "", "", "", "", "", "", 7.77, "", "", "", 2.397, 
  82.49, 0.919}, {"LIE", "Europe", "Liechtenstein", "2020-12-19", 1711., 35., 
  32.714, 25., 2., 0.714, 44864.567, 917.744, 857.81, 655.531, 52.443, 
  18.729, 1.21, "", "", "", "", "", "", "", "", 137., 18615., 488.109, 3.592, 
  197., 5.166, 0.192, 5.2, "tests performed", "", "", "", "", "", "", "", "", 
  "", "", 38137., 237.012, "", "", "", "", "", "", 7.77, "", "", "", 2.397, 
  82.49, 0.919}, {"LIE", "Europe", "Liechtenstein", "2020-12-20", 1758., 47., 
  34.857, 25., 0., 0.714, 46096.966, 1232.399, 913.998, 655.531, 0., 18.729, 
  1.21, "", "", "", "", "", "", "", "", 110., 18725., 490.993, 2.884, 200., 
  5.244, 0.18, 5.6, "tests performed", "", "", "", "", "", "", "", "", "", 
  "", 38137., 237.012, "", "", "", "", "", "", 7.77, "", "", "", 2.397, 
  82.49, 0.919}, {"LIE", "Europe", "Liechtenstein", "2020-12-21", 1784., 26., 
  31.143, 27., 2., 1., 46778.719, 681.753, 816.605, 707.974, 52.443, 26.221, 
  1.18, "", "", "", "", "", "", "", "", 294., 19019., 498.702, 7.709, 207., 
  5.428, 0.18, 5.6, "tests performed", "", "", "", "", "", "", "", "", "", 
  45.37, 38137., 237.012, "", "", "", "", "", "", 7.77, "", "", "", 2.397, 
  82.49, 0.919}, {"LIE", "Europe", "Liechtenstein", "2020-12-22", 1826., 42., 
  35.286, 28., 1., 1., 47880.012, 1101.293, 925.236, 734.195, 26.221, 26.221, 
  1.16, "", "", "", "", "", "", "", "", 288., 19307., 506.254, 7.552, 214., 
  5.611, 0.188, 5.3, "tests performed", 0., 0., "", "", "", 0., 0., "", "", 
  45.37, 38137., 237.012, "", "", "", "", "", "", 7.77, "", "", "", 2.397, 
  82.49, 0.919}, {"LIE", "Europe", "Liechtenstein", "2020-12-23", 1858., 32., 
  36.857, 30., 2., 1.286, 48719.092, 839.08, 966.441, 786.638, 52.443, 
  33.713, 1.14, "", "", "", "", "", "", "", "", 306., 19613., 514.277, 8.024, 
  222., 5.821, 0.191, 5.2, "tests performed", 0., 0., "", 0., 0., 0., 0., "", 
  0., 45.37, 38137., 237.012, "", "", "", "", "", "", 7.77, "", "", "", 
  2.397, 82.49, 0.919}, {"LIE", "Europe", "Liechtenstein", "2020-12-24", 
  1920., 62., 40.714, 30., 0., 1.286, 50344.81, 1625.718, 1067.58, 786.638, 
  0., 33.713, 1.12, "", "", "", "", "", "", "", "", 194., 19807., 519.364, 
  5.087, 216., 5.664, 0.194, 5.2, "tests performed", 0., 0., "", 0., 0., 0., 
  0., "", 0., 45.37, 38137., 237.012, "", "", "", "", "", "", 7.77, "", "", 
  "", 2.397, 82.49, 0.919}, {"LIE", "Europe", "Liechtenstein", "2020-12-25", 
  1980., 60., 43.429, 30., 0., 1., 51918.085, 1573.275, 1138.752, 786.638, 
  0., 26.221, 1.08, "", "", "", "", "", "", "", "", 104., 19911., 522.091, 
  2.727, 205., 5.375, 0.191, 5.2, "tests performed", 0., 0., "", 0., 0., 0., 
  0., "", 0., 45.37, 38137., 237.012, "", "", "", "", "", "", 7.77, "", "", 
  "", 2.397, 82.49, 0.919}, {"LIE", "Europe", "Liechtenstein", "2020-12-26", 
  2000., 20., 41.286, 31., 1., 0.857, 52442.51, 524.425, 1082.563, 812.859, 
  26.221, 22.475, 1.03, "", "", "", "", "", "", "", "", 92., 20003., 524.504, 
  2.412, 198., 5.192, 0.191, 5.2, "tests performed", 0., 0., "", 0., 0., 0., 
  0., "", 0., 45.37, 38137., 237.012, "", "", "", "", "", "", 7.77, "", "", 
  "", 2.397, 82.49, 0.919}, {"LIE", "Europe", "Liechtenstein", "2020-12-27", 
  2018., 18., 37.143, 31., 0., 0.857, 52914.492, 471.983, 973.932, 812.859, 
  0., 22.475, 1., "", "", "", "", "", "", "", "", 126., 20129., 527.808, 
  3.304, 201., 5.27, 0.194, 5.2, "tests performed", 0., 0., "", 0., 0., 0., 
  0., "", 0., 45.37, 38137., 237.012, "", "", "", "", "", "", 7.77, "", "", 
  "", 2.397, 82.49, 0.919}, {"LIE", "Europe", "Liechtenstein", "2020-12-28", 
  2038., 20., 36.286, 35., 4., 1.143, 53438.918, 524.425, 951.457, 917.744, 
  104.885, 29.967, 0.97, "", "", "", "", "", "", "", "", 283., 20412., 
  535.228, 7.421, 199., 5.218, 0.197, 5.1, "tests performed", 0., 0., "", 0., 
  0., 0., 0., "", 0., 45.37, 38137., 237.012, "", "", "", "", "", "", 7.77, 
  "", "", "", 2.397, 82.49, 0.919}, {"LIE", "Europe", "Liechtenstein", 
  "2020-12-29", 2069., 31., 34.714, 38., 3., 1.429, 54251.776, 812.859, 
  910.252, 996.408, 78.664, 37.459, 0.95, "", "", "", "", "", "", "", "", 
  200., 20612., 540.473, 5.244, 186., 4.877, 0.191, 5.2, "tests performed", 
  0., 0., "", 0., 0., 0., 0., "", 0., 45.37, 38137., 237.012, "", "", "", "", 
  "", "", 7.77, "", "", "", 2.397, 82.49, 0.919}, 
 {"LIE", "Europe", "Liechtenstein", "2020-12-30", 2104., 35., 35.143, 39., 
  1., 1.286, 55169.52, 917.744, 921.49, 1022.629, 26.221, 33.713, 0.92, "", 
  "", "", "", "", "", "", "", 191., 20803., 545.481, 5.008, 170., 4.458, 
  0.195, 5.1, "tests performed", 0., 0., "", 0., 0., 0., 0., "", 0., 45.37, 
  38137., 237.012, "", "", "", "", "", "", 7.77, "", "", "", 2.397, 82.49, 
  0.919}, {"LIE", "Europe", "Liechtenstein", "2020-12-31", 2136., 32., 
  30.857, 39., 0., 1.286, 56008.601, 839.08, 809.113, 1022.629, 0., 33.713, 
  0.9, "", "", "", "", "", "", "", "", 136., 20939., 549.047, 3.566, 162., 
  4.248, 0.196, 5.1, "tests performed", 0., 0., "", 0., 0., 0., 0., "", 0., 
  45.37, 38137., 237.012, "", "", "", "", "", "", 7.77, "", "", "", 2.397, 
  82.49, 0.919}, {"LIE", "Europe", "Liechtenstein", "2021-01-01", 2175., 39., 
  27.857, 39., 0., 1.286, 57031.23, 1022.629, 730.449, 1022.629, 0., 33.713, 
  0.88, "", "", "", "", "", "", "", "", 67., 21006., 550.804, 1.757, 156., 
  4.091, 0.19, 5.3, "tests performed", 0., 0., "", 0., 0., 0., 0., "", 0., 
  "", 38137., 237.012, "", "", "", "", "", "", 7.77, "", "", "", 2.397, 
  82.49, 0.919}, {"LIE", "Europe", "Liechtenstein", "2021-01-02", 2202., 27., 
  28.857, 39., 0., 1.143, 57739.203, 707.974, 756.67, 1022.629, 0., 29.967, 
  0.85, "", "", "", "", "", "", "", "", 70., 21076., 552.639, 1.835, 153., 
  4.012, 0.192, 5.2, "tests performed", 0., 0., "", 0., 0., 0., 0., "", 0., 
  "", 38137., 237.012, "", "", "", "", "", "", 7.77, "", "", "", 2.397, 
  82.49, 0.919}, {"LIE", "Europe", "Liechtenstein", "2021-01-03", 2222., 20., 
  29.143, 39., 0., 1.143, 58263.628, 524.425, 764.162, 1022.629, 0., 29.967, 
  0.82, "", "", "", "", "", "", "", "", 60., 21136., 554.212, 1.573, 144., 
  3.776, 0.198, 5.1, "tests performed", 0., 0., "", 0., 0., 0., 0., "", 0., 
  "", 38137., 237.012, "", "", "", "", "", "", 7.77, "", "", "", 2.397, 
  82.49, 0.919}, {"LIE", "Europe", "Liechtenstein", "2021-01-04", 2224., 2., 
  26.571, 41., 2., 0.857, 58316.071, 52.443, 696.736, 1075.071, 52.443, 
  22.475, 0.79, "", "", "", "", "", "", "", "", 276., 21412., 561.45, 7.237, 
  143., 3.75, 0.188, 5.3, "tests performed", 2., 2., "", 2., 0., 0.01, 0.01, 
  "", 0., "", 38137., 237.012, "", "", "", "", "", "", 7.77, "", "", "", 
  2.397, 82.49, 0.919}, {"LIE", "Europe", "Liechtenstein", "2021-01-05", 
  2246., 22., 25.286, 45., 4., 1., 58892.939, 576.868, 663.023, 1179.956, 
  104.885, 26.221, 0.78, "", "", "", "", "", "", "", "", 173., 21585., 
  565.986, 4.536, 139., 3.645, 0.185, 5.4, "tests performed", 2., 2., "", 0., 
  0., 0.01, 0.01, "", 0., "", 38137., 237.012, "", "", "", "", "", "", 7.77, 
  "", "", "", 2.397, 82.49, 0.919}, {"LIE", "Europe", "Liechtenstein", 
  "2021-01-06", 2295., 49., 27.286, 48., 3., 1.286, 60177.78, 1284.841, 
  715.466, 1258.62, 78.664, 33.713, 0.76, "", "", "", "", "", "", "", "", 
  76., 21661., 567.979, 1.993, 123., 3.225, 0.184, 5.4, "tests performed", 
  5., 5., "", 3., 1., 0.01, 0.01, "", 26., "", 38137., 237.012, "", "", "", 
  "", "", "", 7.77, "", "", "", 2.397, 82.49, 0.919}, 
 {"LIE", "Europe", "Liechtenstein", "2021-01-07", 2309., 14., 24.714, 48., 
  0., 1.286, 60544.878, 367.098, 648.04, 1258.62, 0., 33.713, 0.72, "", "", 
  "", "", "", "", "", "", 171., 21832., 572.462, 4.484, 128., 3.356, 0.16, 
  6.2, "tests performed", 6., 6., "", 1., 1., 0.02, 0.02, "", 26., "", 
  38137., 237.012, "", "", "", "", "", "", 7.77, "", "", "", 2.397, 82.49, 
  0.919}, {"LIE", "Europe", "Liechtenstein", "2021-01-08", 2311., 2., 19.429, 
  48., 0., 1.286, 60597.32, 52.443, 509.442, 1258.62, 0., 33.713, 0.69, "", 
  "", "", "", "", "", "", "", 118., 21950., 575.557, 3.094, 135., 3.54, 
  0.151, 6.6, "tests performed", 6., 6., "", 0., 1., 0.02, 0.02, "", 26., "", 
  38137., 237.012, "", "", "", "", "", "", 7.77, "", "", "", 2.397, 82.49, 
  0.919}, {"LIE", "Europe", "Liechtenstein", "2021-01-09", 2329., 18., 
  18.143, 49., 1., 1.429, 61069.303, 471.983, 475.728, 1284.841, 26.221, 
  37.459, 0.68, "", "", "", "", "", "", "", "", 39., 21989., 576.579, 1.023, 
  130., 3.409, 0.138, 7.2, "tests performed", 6., 6., "", 0., 1., 0.02, 0.02, 
  "", 26., "", 38137., 237.012, "", "", "", "", "", "", 7.77, "", "", "", 
  2.397, 82.49, 0.919}, {"LIE", "Europe", "Liechtenstein", "2021-01-10", 
  2340., 11., 16.857, 49., 0., 1.429, 61357.737, 288.434, 442.015, 1284.841, 
  0., 37.459, 0.67, "", "", "", "", "", "", "", "", 51., 22040., 577.916, 
  1.337, 129., 3.383, 0.127, 7.9, "tests performed", 6., 6., "", 0., 1., 
  0.02, 0.02, "", 26., "", 38137., 237.012, "", "", "", "", "", "", 7.77, "", 
  "", "", 2.397, 82.49, 0.919}, {"LIE", "Europe", "Liechtenstein", 
  "2021-01-11", 2346., 6., 17.429, 49., 0., 1.143, 61515.064, 157.328, 
  456.999, 1284.841, 0., 29.967, 0.65, "", "", "", "", "", "", "", "", 226., 
  22266., 583.842, 5.926, 122., 3.199, 0.121, 8.3, "tests performed", 6., 6., 
  "", 0., 1., 0.02, 0.02, "", 26., "", 38137., 237.012, "", "", "", "", "", 
  "", 7.77, "", "", "", 2.397, 82.49, 0.919}, 
 {"LIE", "Europe", "Liechtenstein", "2021-01-12", 2355., 9., 15.571, 49., 0., 
  0.571, 61751.055, 235.991, 408.302, 1284.841, 0., 14.984, 0.64, "", "", "", 
  "", "", "", "", "", 189., 22455., 588.798, 4.956, 124., 3.251, 0.095, 10.5, 
  "tests performed", 11., 11., "", 5., 1., 0.03, 0.03, "", 26., "", 38137., 
  237.012, "", "", "", "", "", "", 7.77, "", "", "", 2.397, 82.49, 0.919}, 
 {"LIE", "Europe", "Liechtenstein", "2021-01-13", 2370., 15., 10.714, 49., 
  0., 0.143, 62144.374, 393.319, 280.942, 1284.841, 0., 3.746, 0.63, "", "", 
  "", "", "", "", "", "", 143., 22598., 592.548, 3.75, 134., 3.514, 0.082, 
  12.2, "tests performed", 11., 11., "", 0., 1., 0.03, 0.03, "", 26., "", 
  38137., 237.012, "", "", "", "", "", "", 7.77, "", "", "", 2.397, 82.49, 
  0.919}, {"LIE", "Europe", "Liechtenstein", "2021-01-14", 2375., 5., 9.429, 
  49., 0., 0.143, 62275.481, 131.106, 247.229, 1284.841, 0., 3.746, 0.61, "", 
  "", "", "", "", "", "", "", 83., 22681., 594.724, 2.176, 121., 3.173, 0.08, 
  12.5, "tests performed", 11., 11., "", 0., 1., 0.03, 0.03, "", 26., "", 
  38137., 237.012, "", "", "", "", "", "", 7.77, "", "", "", 2.397, 82.49, 
  0.919}, {"LIE", "Europe", "Liechtenstein", "2021-01-15", 2378., 3., 9.571, 
  49., 0., 0.143, 62354.144, 78.664, 250.975, 1284.841, 0., 3.746, 0.61, "", 
  "", "", "", "", "", "", "", 82., 22763., 596.874, 2.15, 116., 3.042, 0.07, 
  14.3, "tests performed", 11., 11., "", 0., 1., 0.03, 0.03, "", 26., "", 
  38137., 237.012, "", "", "", "", "", "", 7.77, "", "", "", 2.397, 82.49, 
  0.919}, {"LIE", "Europe", "Liechtenstein", "2021-01-16", 2383., 5., 7.714, 
  49., 0., 0., 62485.251, 131.106, 202.278, 1284.841, 0., 0., 0.63, "", "", 
  "", "", "", "", "", "", 71., 22834., 598.736, 1.862, 121., 3.173, 0.065, 
  15.4, "tests performed", 11., 11., "", 0., 1., 0.03, 0.03, "", 26., "", 
  38137., 237.012, "", "", "", "", "", "", 7.77, "", "", "", 2.397, 82.49, 
  0.919}, {"LIE", "Europe", "Liechtenstein", "2021-01-17", 2389., 6., 7., 
  49., 0., 0., 62642.578, 157.328, 183.549, 1284.841, 0., 0., 0.65, "", "", 
  "", "", "", "", "", "", 33., 22867., 599.601, 0.865, 118., 3.094, 0.059, 
  16.9, "tests performed", 11., 11., "", 0., 1., 0.03, 0.03, "", 26., "", 
  38137., 237.012, "", "", "", "", "", "", 7.77, "", "", "", 2.397, 82.49, 
  0.919}, {"LIE", "Europe", "Liechtenstein", "2021-01-18", 2395., 6., 7., 
  50., 1., 0.143, 62799.906, 157.328, 183.549, 1311.063, 26.221, 3.746, 0.66, 
  "", "", "", "", "", "", "", "", 190., 23057., 604.583, 4.982, 113., 2.963, 
  0.051, 19.6, "tests performed", 116., 116., "", 105., 16., 0.3, 0.3, "", 
  420., "", 38137., 237.012, "", "", "", "", "", "", 7.77, "", "", "", 2.397, 
  82.49, 0.919}, {"LIE", "Europe", "Liechtenstein", "2021-01-19", 2398., 3., 
  6.143, 50., 0., 0.143, 62878.569, 78.664, 161.073, 1311.063, 0., 3.746, 
  0.69, "", "", "", "", "", "", "", "", 152., 23209., 608.569, 3.986, 108., 
  2.832, 0.052, 19.2, "tests performed", 191., 191., "", 75., 26., 0.5, 0.5, 
  "", 682., "", 38137., 237.012, "", "", "", "", "", "", 7.77, "", "", "", 
  2.397, 82.49, 0.919}, {"LIE", "Europe", "Liechtenstein", "2021-01-20", 
  2405., 7., 5., 50., 0., 0.143, 63062.118, 183.549, 131.106, 1311.063, 0., 
  3.746, 0.71, "", "", "", "", "", "", "", "", 188., 23397., 613.499, 4.93, 
  114., 2.989, 0.064, 15.6, "tests performed", 247., 247., "", 56., 34., 
  0.65, 0.65, "", 892., "", 38137., 237.012, "", "", "", "", "", "", 7.77, 
  "", "", "", 2.397, 82.49, 0.919}, {"LIE", "Europe", "Liechtenstein", 
  "2021-01-21", 2415., 10., 5.714, 51., 1., 0.286, 63324.331, 262.213, 
  149.836, 1337.284, 26.221, 7.492, 0.73, "", "", "", "", "", "", "", "", 
  116., 23513., 616.54, 3.042, 119., 3.12, 0.062, 16.1, "tests performed", 
  313., 313., "", 66., 43., 0.82, 0.82, "", 1128., "", 38137., 237.012, "", 
  "", "", "", "", "", 7.77, "", "", "", 2.397, 82.49, 0.919}, 
 {"LIE", "Europe", "Liechtenstein", "2021-01-22", 2432., 17., 7.714, 52., 1., 
  0.429, 63770.092, 445.761, 202.278, 1363.505, 26.221, 11.238, 0.75, "", "", 
  "", "", "", "", "", "", 114., 23627., 619.53, 2.989, 123., 3.225, 0.061, 
  16.4, "tests performed", 343., 343., "", 30., 47., 0.9, 0.9, "", 1232., "", 
  38137., 237.012, "", "", "", "", "", "", 7.77, "", "", "", 2.397, 82.49, 
  0.919}, {"LIE", "Europe", "Liechtenstein", "2021-01-23", 2437., 5., 7.714, 
  52., 0., 0.429, 63901.198, 131.106, 202.278, 1363.505, 0., 11.238, 0.76, 
  "", "", "", "", "", "", "", "", 60., 23687., 621.103, 1.573, 122., 3.199, 
  0.061, 16.4, "tests performed", 343., 343., "", 0., 47., 0.9, 0.9, "", 
  1232., "", 38137., 237.012, "", "", "", "", "", "", 7.77, "", "", "", 
  2.397, 82.49, 0.919}, {"LIE", "Europe", "Liechtenstein", "2021-01-24", 
  2441., 4., 7.429, 52., 0., 0.429, 64006.083, 104.885, 194.786, 1363.505, 
  0., 11.238, 0.76, "", "", "", "", "", "", "", "", 40., 23727., 622.152, 
  1.049, 123., 3.225, 0.067, 14.9, "tests performed", 343., 343., "", 0., 
  47., 0.9, 0.9, "", 1232., "", 38137., 237.012, "", "", "", "", "", "", 
  7.77, "", "", "", 2.397, 82.49, 0.919}, {"LIE", "Europe", "Liechtenstein", 
  "2021-01-25", 2454., 13., 8.429, 52., 0., 0.286, 64346.96, 340.876, 
  221.008, 1363.505, 0., 7.492, 0.77, "", "", "", "", "", "", "", "", 198., 
  23925., 627.344, 5.192, 124., 3.251, 0.062, 16.1, "tests performed", 418., 
  418., "", 75., 43., 1.1, 1.1, "", 1128., "", 38137., 237.012, "", "", "", 
  "", "", "", 7.77, "", "", "", 2.397, 82.49, 0.919}, 
 {"LIE", "Europe", "Liechtenstein", "2021-01-26", 2455., 1., 8.143, 52., 0., 
  0.286, 64373.181, 26.221, 213.516, 1363.505, 0., 7.492, 0.77, "", "", "", 
  "", "", "", "", "", 224., 24149., 633.217, 5.874, 134., 3.514, 0.066, 15.2, 
  "tests performed", 463., 463., "", 45., 39., 1.21, 1.21, "", 1023., "", 
  38137., 237.012, "", "", "", "", "", "", 7.77, "", "", "", 2.397, 82.49, 
  0.919}, {"LIE", "Europe", "Liechtenstein", "2021-01-27", 2458., 3., 7.571, 
  52., 0., 0.286, 64451.845, 78.664, 198.532, 1363.505, 0., 7.492, 0.77, "", 
  "", "", "", "", "", "", "", 207., 24356., 638.645, 5.428, 137., 3.592, 
  0.056, 17.9, "tests performed", 463., 463., "", 0., 31., 1.21, 1.21, "", 
  813., "", 38137., 237.012, "", "", "", "", "", "", 7.77, "", "", "", 2.397, 
  82.49, 0.919}, {"LIE", "Europe", "Liechtenstein", "2021-01-28", 2475., 17., 
  8.571, 52., 0., 0.143, 64897.606, 445.761, 224.754, 1363.505, 0., 3.746, 
  0.79, "", "", "", "", "", "", "", "", 130., 24486., 642.054, 3.409, 139., 
  3.645, 0.064, 15.6, "tests performed", 651., 651., "", 188., 48., 1.71, 
  1.71, "", 1259., "", 38137., 237.012, "", "", "", "", "", "", 7.77, "", "", 
  "", 2.397, 82.49, 0.919}, {"LIE", "Europe", "Liechtenstein", "2021-01-29", 
  2484., 9., 7.429, 52., 0., 0., 65133.597, 235.991, 194.786, 1363.505, 0., 
  0., 0.77, "", "", "", "", "", "", "", "", 105., 24591., 644.807, 2.753, 
  138., 3.619, 0.062, 16.1, "tests performed", 841., 841., "", 190., 71., 
  2.21, 2.21, "", 1862., "", 38137., 237.012, "", "", "", "", "", "", 7.77, 
  "", "", "", 2.397, 82.49, 0.919}, {"LIE", "Europe", "Liechtenstein", 
  "2021-01-30", 2493., 9., 8., 52., 0., 0., 65369.589, 235.991, 209.77, 
  1363.505, 0., 0., 0.76, "", "", "", "", "", "", "", "", 47., 24638., 
  646.039, 1.232, 136., 3.566, 0.063, 15.9, "tests performed", 841., 841., 
  "", 0., 71., 2.21, 2.21, "", 1862., "", 38137., 237.012, "", "", "", "", 
  "", "", 7.77, "", "", "", 2.397, 82.49, 0.919}, 
 {"LIE", "Europe", "Liechtenstein", "2021-01-31", 2493., 0., 7.429, 52., 0., 
  0., 65369.589, 0., 194.786, 1363.505, 0., 0., 0.73, "", "", "", "", "", "", 
  "", "", 51., 24689., 647.377, 1.337, 137., 3.592, 0.055, 18.2, 
  "tests performed", 841., 841., "", 0., 71., 2.21, 2.21, "", 1862., "", 
  38137., 237.012, "", "", "", "", "", "", 7.77, "", "", "", 2.397, 82.49, 
  0.919}, {"LIE", "Europe", "Liechtenstein", "2021-02-01", 2497., 4., 6.143, 
  52., 0., 0., 65474.474, 104.885, 161.073, 1363.505, 0., 0., 0.72, "", "", 
  "", "", "", "", "", "", 215., 24904., 653.014, 5.638, 140., 3.671, 0.06, 
  16.7, "tests performed", 841., 841., "", 0., 60., 2.21, 2.21, "", 1573., 
  "", 38137., 237.012, "", "", "", "", "", "", 7.77, "", "", "", 2.397, 
  82.49, 0.919}, {"LIE", "Europe", "Liechtenstein", "2021-02-02", 2497., 0., 
  6., 52., 0., 0., 65474.474, 0., 157.328, 1363.505, 0., 0., 0.72, "", "", 
  "", "", "", "", "", "", 62., 24966., 654.64, 1.626, 117., 3.068, 0.056, 
  17.9, "tests performed", 841., 841., "", 0., 54., 2.21, 2.21, "", 1416., 
  "", 38137., 237.012, "", "", "", "", "", "", 7.77, "", "", "", 2.397, 
  82.49, 0.919}, {"LIE", "Europe", "Liechtenstein", "2021-02-03", 2509., 12., 
  7.286, 52., 0., 0., 65789.129, 314.655, 191.041, 1363.505, 0., 0., 0.72, 
  "", "", "", "", "", "", "", "", 211., 25177., 660.173, 5.533, 117., 3.068, 
  0.05, 20., "tests performed", 846., 841., 5., 5., 55., 2.22, 2.21, 0.01, 
  1442., "", 38137., 237.012, "", "", "", "", "", "", 7.77, "", "", "", 
  2.397, 82.49, 0.919}, {"LIE", "Europe", "Liechtenstein", "2021-02-04", 
  2513., 4., 5.429, 52., 0., 0., 65894.014, 104.885, 142.344, 1363.505, 0., 
  0., 0.7, "", "", "", "", "", "", "", "", 142., 25319., 663.896, 3.723, 
  119., 3.12, 0.04, 25., "tests performed", 846., 841., 5., 0., 28., 2.22, 
  2.21, 0.01, 734., "", 38137., 237.012, "", "", "", "", "", "", 7.77, "", 
  "", "", 2.397, 82.49, 0.919}, {"LIE", "Europe", "Liechtenstein", 
  "2021-02-05", 2518., 5., 4.857, 52., 0., 0., 66025.12, 131.106, 127.36, 
  1363.505, 0., 0., 0.68, "", "", "", "", "", "", "", "", 140., 25459., 
  667.567, 3.671, 124., 3.251, 0.039, 25.6, "tests performed", 846., 841., 
  5., 0., 1., 2.22, 2.21, 0.01, 26., "", 38137., 237.012, "", "", "", "", "", 
  "", 7.77, "", "", "", 2.397, 82.49, 0.919}, 
 {"LIE", "Europe", "Liechtenstein", "2021-02-06", 2518., 0., 3.571, 52., 0., 
  0., 66025.12, 0., 93.647, 1363.505, 0., 0., 0.67, "", "", "", "", "", "", 
  "", "", 46., 25505., 668.773, 1.206, 124., 3.251, 0.039, 25.6, 
  "tests performed", 846., 841., 5., 0., 1., 2.22, 2.21, 0.01, 26., "", 
  38137., 237.012, "", "", "", "", "", "", 7.77, "", "", "", 2.397, 82.49, 
  0.919}, {"LIE", "Europe", "Liechtenstein", "2021-02-07", 2523., 5., 4.286, 
  52., 0., 0., 66156.226, 131.106, 112.377, 1363.505, 0., 0., 0.67, "", "", 
  "", "", "", "", "", "", 42., 25547., 669.874, 1.101, 123., 3.225, 0.04, 
  25., "tests performed", 846., 841., 5., 0., 1., 2.22, 2.21, 0.01, 26., "", 
  38137., 237.012, "", "", "", "", "", "", 7.77, "", "", "", 2.397, 82.49, 
  0.919}, {"LIE", "Europe", "Liechtenstein", "2021-02-08", 2526., 3., 4.143, 
  52., 0., 0., 66234.89, 78.664, 108.631, 1363.505, 0., 0., 0.66, "", "", "", 
  "", "", "", "", "", 230., 25777., 675.905, 6.031, 125., 3.278, 0.031, 32.3, 
  "tests performed", 951., 841., 110., 105., 16., 2.49, 2.21, 0.29, 420., "", 
  38137., 237.012, "", "", "", "", "", "", 7.77, "", "", "", 2.397, 82.49, 
  0.919}, {"LIE", "Europe", "Liechtenstein", "2021-02-09", 2527., 1., 4.286, 
  52., 0., 0., 66261.111, 26.221, 112.377, 1363.505, 0., 0., 0.66, "", "", 
  "", "", "", "", "", "", 217., 25994., 681.595, 5.69, 147., 3.855, 0.027, 
  37., "tests performed", 1026., 842., 184., 75., 26., 2.69, 2.21, 0.48, 
  682., "", 38137., 237.012, "", "", "", "", "", "", 7.77, "", "", "", 2.397, 
  82.49, 0.919}, {"LIE", "Europe", "Liechtenstein", "2021-02-10", 2532., 5., 
  3.286, 52., 0., 0., 66392.218, 131.106, 86.156, 1363.505, 0., 0., 0.66, "", 
  "", "", "", "", "", "", "", 182., 26176., 686.368, 4.772, 143., 3.75, 
  0.025, 40., "tests performed", 1079., 844., 235., 53., 33., 2.83, 2.21, 
  0.62, 865., "", 38137., 237.012, "", "", "", "", "", "", 7.77, "", "", "", 
  2.397, 82.49, 0.919}, {"LIE", "Europe", "Liechtenstein", "2021-02-11", 
  2534., 2., 3., 52., 0., 0., 66444.66, 52.443, 78.664, 1363.505, 0., 0., 
  0.64, "", "", "", "", "", "", "", "", 151., 26327., 690.327, 3.959, 144., 
  3.776, 0.026, 38.5, "tests performed", 1144., 844., 300., 65., 43., 3., 
  2.21, 0.79, 1128., "", 38137., 237.012, "", "", "", "", "", "", 7.77, "", 
  "", "", 2.397, 82.49, 0.919}, {"LIE", "Europe", "Liechtenstein", 
  "2021-02-12", 2537., 3., 2.714, 52., 0., 0., 66523.324, 78.664, 71.172, 
  1363.505, 0., 0., 0.64, "", "", "", "", "", "", "", "", 120., 26447., 
  693.474, 3.147, 141., 3.697, 0.025, 40., "tests performed", 1174., 844., 
  330., 30., 47., 3.08, 2.21, 0.87, 1232., "", 38137., 237.012, "", "", "", 
  "", "", "", 7.77, "", "", "", 2.397, 82.49, 0.919}, 
 {"LIE", "Europe", "Liechtenstein", "2021-02-13", 2538., 1., 2.857, 52., 0., 
  0., 66549.545, 26.221, 74.918, 1363.505, 0., 0., 0.65, "", "", "", "", "", 
  "", "", "", 70., 26517., 695.309, 1.835, 145., 3.802, 0.022, 45.5, 
  "tests performed", 1174., 844., 330., 0., 47., 3.08, 2.21, 0.87, 1232., "", 
  38137., 237.012, "", "", "", "", "", "", 7.77, "", "", "", 2.397, 82.49, 
  0.919}, {"LIE", "Europe", "Liechtenstein", "2021-02-14", 2539., 1., 2.286, 
  52., 0., 0., 66575.766, 26.221, 59.934, 1363.505, 0., 0., 0.65, "", "", "", 
  "", "", "", "", "", 41., 26558., 696.384, 1.075, 144., 3.776, 0.02, 50., 
  "tests performed", 1174., 844., 330., 0., 47., 3.08, 2.21, 0.87, 1232., "", 
  38137., 237.012, "", "", "", "", "", "", 7.77, "", "", "", 2.397, 82.49, 
  0.919}, {"LIE", "Europe", "Liechtenstein", "2021-02-15", 2540., 1., 2., 
  53., 1., 0.143, 66601.988, 26.221, 52.443, 1389.727, 26.221, 3.746, 0.67, 
  "", "", "", "", "", "", "", "", 211., 26769., 701.917, 5.533, 142., 3.723, 
  0.017, 58.8, "tests performed", 1249., 845., 404., 75., 43., 3.28, 2.22, 
  1.06, 1128., "", 38137., 237.012, "", "", "", "", "", "", 7.77, "", "", "", 
  2.397, 82.49, 0.919}, {"LIE", "Europe", "Liechtenstein", "2021-02-16", 
  2540., 0., 1.857, 53., 0., 0.143, 66601.988, 0., 48.697, 1389.727, 0., 
  3.746, 0.69, "", "", "", "", "", "", "", "", 132., 26901., 705.378, 3.461, 
  130., 3.409, 0.015, 66.7, "tests performed", 1494., 1046., 448., 245., 67., 
  3.92, 2.74, 1.17, 1757., "", 38137., 237.012, "", "", "", "", "", "", 7.77, 
  "", "", "", 2.397, 82.49, 0.919}, {"LIE", "Europe", "Liechtenstein", 
  "2021-02-17", 2540., 0., 1.143, 54., 1., 0.286, 66601.988, 0., 29.967, 
  1415.948, 26.221, 7.492, 0.73, "", "", "", "", "", "", "", "", 162., 
  27063., 709.626, 4.248, 127., 3.33, 0.017, 58.8, "tests performed", 1695., 
  1247., 448., 201., 88., 4.44, 3.27, 1.17, 2307., "", 38137., 237.012, "", 
  "", "", "", "", "", 7.77, "", "", "", 2.397, 82.49, 0.919}, 
 {"LIE", "Europe", "Liechtenstein", "2021-02-18", 2542., 2., 1.143, 54., 0., 
  0.286, 66654.43, 52.443, 29.967, 1415.948, 0., 7.492, 0.77, "", "", "", "", 
  "", "", "", "", 123., 27186., 712.851, 3.225, 123., 3.225, 0.019, 52.6, 
  "tests performed", 1815., 1367., 448., 120., 96., 4.76, 3.58, 1.17, 2517., 
  "", 38137., 237.012, "", "", "", "", "", "", 7.77, "", "", "", 2.397, 
  82.49, 0.919}, {"LIE", "Europe", "Liechtenstein", "2021-02-19", 2543., 1., 
  0.857, 54., 0., 0.286, 66680.651, 26.221, 22.475, 1415.948, 0., 7.492, 
  0.82, "", "", "", "", "", "", "", "", 115., 27301., 715.866, 3.015, 122., 
  3.199, 0.015, 66.7, "tests performed", 1815., 1367., 448., 0., 92., 4.76, 
  3.58, 1.17, 2412., "", 38137., 237.012, "", "", "", "", "", "", 7.77, "", 
  "", "", 2.397, 82.49, 0.919}, {"LIE", "Europe", "Liechtenstein", 
  "2021-02-20", 2545., 2., 1., 54., 0., 0.286, 66733.094, 52.443, 26.221, 
  1415.948, 0., 7.492, 0.89, "", "", "", "", "", "", "", "", 44., 27345., 
  717.02, 1.154, 118., 3.094, 0.019, 52.6, "tests performed", 1815., 1367., 
  448., 0., 92., 4.76, 3.58, 1.17, 2412., "", 38137., 237.012, "", "", "", 
  "", "", "", 7.77, "", "", "", 2.397, 82.49, 0.919}, 
 {"LIE", "Europe", "Liechtenstein", "2021-02-21", 2546., 1., 1., 54., 0., 
  0.286, 66759.315, 26.221, 26.221, 1415.948, 0., 7.492, 0.94, "", "", "", 
  "", "", "", "", "", 48., 27393., 718.279, 1.259, 119., 3.12, 0.023, 43.5, 
  "tests performed", 1815., 1367., 448., 0., 92., 4.76, 3.58, 1.17, 2412., 
  "", 38137., 237.012, "", "", "", "", "", "", 7.77, "", "", "", 2.397, 
  82.49, 0.919}, {"LIE", "Europe", "Liechtenstein", "2021-02-22", 2550., 4., 
  1.429, 54., 0., 0.143, 66864.2, 104.885, 37.459, 1415.948, 0., 3.746, 1.01, 
  "", "", "", "", "", "", "", "", 213., 27606., 723.864, 5.585, 120., 3.147, 
  0.027, 37., "tests performed", 2018., 1570., 448., 203., 110., 5.29, 4.12, 
  1.17, 2884., "", 38137., 237.012, "", "", "", "", "", "", 7.77, "", "", "", 
  2.397, 82.49, 0.919}, {"LIE", "Europe", "Liechtenstein", "2021-02-23", 
  2553., 3., 1.857, 54., 0., 0.143, 66942.864, 78.664, 48.697, 1415.948, 0., 
  3.746, 1.05, "", "", "", "", "", "", "", "", 165., 27771., 728.19, 4.327, 
  124., 3.251, 0.031, 32.3, "tests performed", 2222., 1774., 448., 204., 
  104., 5.83, 4.65, 1.17, 2727., "", 38137., 237.012, "", "", "", "", "", "", 
  7.77, "", "", "", 2.397, 82.49, 0.919}, {"LIE", "Europe", "Liechtenstein", 
  "2021-02-24", 2553., 0., 1.857, 54., 0., 0., 66942.864, 0., 48.697, 
  1415.948, 0., 0., 1.08, "", "", "", "", "", "", "", "", 192., 27963., 
  733.225, 5.034, 129., 3.383, 0.034, 29.4, "tests performed", 2222., 1774., 
  448., 0., 75., 5.83, 4.65, 1.17, 1967., "", 38137., 237.012, "", "", "", 
  "", "", "", 7.77, "", "", "", 2.397, 82.49, 0.919}, 
 {"LIE", "Europe", "Liechtenstein", "2021-02-25", 2558., 5., 2.286, 54., 0., 
  0., 67073.97, 131.106, 59.934, 1415.948, 0., 0., 1.12, "", "", "", "", "", 
  "", "", "", 133., 28096., 736.712, 3.487, 130., 3.409, 0.032, 31.2, 
  "tests performed", 2411., 1781., 630., 189., 85., 6.32, 4.67, 1.65, 2229., 
  "", 38137., 237.012, "", "", "", "", "", "", 7.77, "", "", "", 2.397, 
  82.49, 0.919}, {"LIE", "Europe", "Liechtenstein", "2021-02-26", 2564., 6., 
  3., 54., 0., 0., 67231.298, 157.328, 78.664, 1415.948, 0., 0., 1.14, "", 
  "", "", "", "", "", "", "", 104., 28200., 739.439, 2.727, 128., 3.356, 
  0.033, 30.3, "tests performed", 2601., 1781., 820., 190., 112., 6.82, 4.67, 
  2.15, 2937., "", 38137., 237.012, "", "", "", "", "", "", 7.77, "", "", "", 
  2.397, 82.49, 0.919}, {"LIE", "Europe", "Liechtenstein", "2021-02-27", 
  2566., 2., 3., 54., 0., 0., 67283.74, 52.443, 78.664, 1415.948, 0., 0., 
  1.13, "", "", "", "", "", "", "", "", 81., 28281., 741.563, 2.124, 134., 
  3.514, 0.033, 30.3, "tests performed", 2601., 1781., 820., 0., 112., 6.82, 
  4.67, 2.15, 2937., "", 38137., 237.012, "", "", "", "", "", "", 7.77, "", 
  "", "", 2.397, 82.49, 0.919}, {"LIE", "Europe", "Liechtenstein", 
  "2021-02-28", 2567., 1., 3., 54., 0., 0., 67309.961, 26.221, 78.664, 
  1415.948, 0., 0., 1.13, "", "", "", "", "", "", "", "", 45., 28326., 
  742.743, 1.18, 133., 3.487, 0.033, 30.3, "tests performed", 2601., 1781., 
  820., 0., 112., 6.82, 4.67, 2.15, 2937., "", 38137., 237.012, "", "", "", 
  "", "", "", 7.77, "", "", "", 2.397, 82.49, 0.919}, 
 {"LIE", "Europe", "Liechtenstein", "2021-03-01", 2575., 8., 3.571, 54., 0., 
  0., 67519.731, 209.77, 93.647, 1415.948, 0., 0., 1.14, "", "", "", "", "", 
  "", "", "", 215., 28541., 748.381, 5.638, 134., 3.514, 0.029, 34.5, 
  "tests performed", 2601., 1781., 820., 0., 83., 6.82, 4.67, 2.15, 2176., 
  "", 38137., 237.012, "", "", "", "", "", "", 7.77, "", "", "", 2.397, 
  82.49, 0.919}, {"LIE", "Europe", "Liechtenstein", "2021-03-02", 2576., 1., 
  3.286, 54., 0., 0., 67545.953, 26.221, 86.156, 1415.948, 0., 0., 1.12, "", 
  "", "", "", "", "", "", "", 172., 28713., 752.891, 4.51, 135., 3.54, 0.029, 
  34.5, "tests performed", 2601., 1781., 820., 0., 54., 6.82, 4.67, 2.15, 
  1416., "", 38137., 237.012, "", "", "", "", "", "", 7.77, "", "", "", 
  2.397, 82.49, 0.919}, {"LIE", "Europe", "Liechtenstein", "2021-03-03", 
  2577., 1., 3.429, 54., 0., 0., 67572.174, 26.221, 89.901, 1415.948, 0., 0., 
  1.1, "", "", "", "", "", "", "", "", 165., 28878., 757.217, 4.327, 131., 
  3.435, 0.031, 32.3, "tests performed", 2723., 1903., 820., 122., 72., 7.14, 
  4.99, 2.15, 1888., "", 38137., 237.012, "", "", "", "", "", "", 7.77, "", 
  "", "", 2.397, 82.49, 0.919}, {"LIE", "Europe", "Liechtenstein", 
  "2021-03-04", 2582., 5., 3.429, 54., 0., 0., 67703.28, 131.106, 89.901, 
  1415.948, 0., 0., 1.09, "", "", "", "", "", "", "", "", 164., 29042., 
  761.518, 4.3, 135., 3.54, 0.03, 33.3, "tests performed", 2919., 2099., 
  820., 196., 73., 7.65, 5.5, 2.15, 1914., "", 38137., 237.012, "", "", "", 
  "", "", "", 7.77, "", "", "", 2.397, 82.49, 0.919}, 
 {"LIE", "Europe", "Liechtenstein", "2021-03-05", 2588., 6., 3.429, 54., 0., 
  0., 67860.608, 157.328, 89.901, 1415.948, 0., 0., 1.08, "", "", "", "", "", 
  "", "", "", 122., 29164., 764.717, 3.199, 138., 3.619, 0.029, 34.5, 
  "tests performed", 3128., 2308., 820., 209., 75., 8.2, 6.05, 2.15, 1967., 
  "", 38137., 237.012, "", "", "", "", "", "", 7.77, "", "", "", 2.397, 
  82.49, 0.919}, {"LIE", "Europe", "Liechtenstein", "2021-03-06", 2589., 1., 
  3.286, 54., 0., 0., 67886.829, 26.221, 86.156, 1415.948, 0., 0., 1.05, "", 
  "", "", "", "", "", "", "", 40., 29204., 765.766, 1.049, 132., 3.461, 
  0.027, 37., "tests performed", 3128., 2308., 820., 0., 75., 8.2, 6.05, 
  2.15, 1967., "", 38137., 237.012, "", "", "", "", "", "", 7.77, "", "", "", 
  2.397, 82.49, 0.919}, {"LIE", "Europe", "Liechtenstein", "2021-03-07", 
  2590., 1., 3.286, 54., 0., 0., 67913.05, 26.221, 86.156, 1415.948, 0., 0., 
  1.03, "", "", "", "", "", "", "", "", 57., 29261., 767.26, 1.495, 134., 
  3.514, 0.025, 40., "tests performed", 3128., 2308., 820., 0., 75., 8.2, 
  6.05, 2.15, 1967., "", 38137., 237.012, "", "", "", "", "", "", 7.77, "", 
  "", "", 2.397, 82.49, 0.919}, {"LIE", "Europe", "Liechtenstein", 
  "2021-03-08", 2592., 2., 2.429, 54., 0., 0., 67965.493, 52.443, 63.68, 
  1415.948, 0., 0., 1.03, "", "", "", "", "", "", "", "", 227., 29488., 
  773.212, 5.952, 135., 3.54, 0.022, 45.5, "tests performed", 3128., 2308., 
  820., 0., 75., 8.2, 6.05, 2.15, 1967., "", 38137., 237.012, "", "", "", "", 
  "", "", 7.77, "", "", "", 2.397, 82.49, 0.919}, 
 {"LIE", "Europe", "Liechtenstein", "2021-03-09", 2594., 2., 2.571, 55., 1., 
  0.143, 68017.935, 52.443, 67.426, 1442.169, 26.221, 3.746, 1.05, "", "", 
  "", "", "", "", "", "", 191., 29679., 778.221, 5.008, 138., 3.619, 0.016, 
  62.5, "tests performed", 3339., 2518., 821., 211., 105., 8.76, 6.6, 2.15, 
  2753., "", 38137., 237.012, "", "", "", "", "", "", 7.77, "", "", "", 
  2.397, 82.49, 0.919}, {"LIE", "Europe", "Liechtenstein", "2021-03-10", 
  2594., 0., 2.429, 55., 0., 0.143, 68017.935, 0., 63.68, 1442.169, 0., 
  3.746, 1.06, "", "", "", "", "", "", "", "", 152., 29831., 782.206, 3.986, 
  136., 3.566, 0.015, 66.7, "tests performed", 3540., 2719., 821., 201., 
  117., 9.28, 7.13, 2.15, 3068., "", 38137., 237.012, "", "", "", "", "", "", 
  7.77, "", "", "", 2.397, 82.49, 0.919}, {"LIE", "Europe", "Liechtenstein", 
  "2021-03-11", 2596., 2., 2., 55., 0., 0.143, 68070.378, 52.443, 52.443, 
  1442.169, 0., 3.746, 1.09, "", "", "", "", "", "", "", "", 167., 29998., 
  786.585, 4.379, 137., 3.592, 0.015, 66.7, "tests performed", 3779., 2958., 
  821., 239., 123., 9.91, 7.76, 2.15, 3225., "", 38137., 237.012, "", "", "", 
  "", "", "", 7.77, "", "", "", 2.397, 82.49, 0.919}, 
 {"LIE", "Europe", "Liechtenstein", "2021-03-12", 2601., 5., 1.857, 55., 0., 
  0.143, 68201.484, 131.106, 48.697, 1442.169, 0., 3.746, 1.13, "", "", "", 
  "", "", "", "", "", 132., 30130., 790.046, 3.461, 138., 3.619, 0.017, 58.8, 
  "tests performed", 3779., 2958., 821., 0., 93., 9.91, 7.76, 2.15, 2439., 
  "", 38137., 237.012, "", "", "", "", "", "", 7.77, "", "", "", 2.397, 
  82.49, 0.919}, {"LIE", "Europe", "Liechtenstein", "2021-03-13", 2602., 1., 
  1.857, 55., 0., 0.143, 68227.705, 26.221, 48.697, 1442.169, 0., 3.746, 
  1.15, "", "", "", "", "", "", "", "", 87., 30217., 792.328, 2.281, 145., 
  3.802, 0.022, 45.5, "tests performed", 3779., 2958., 821., 0., 93., 9.91, 
  7.76, 2.15, 2439., "", 38137., 237.012, "", "", "", "", "", "", 7.77, "", 
  "", "", 2.397, 82.49, 0.919}, {"LIE", "Europe", "Liechtenstein", 
  "2021-03-14", 2612., 10., 3.143, 55., 0., 0.143, 68489.918, 262.213, 82.41, 
  1442.169, 0., 3.746, 1.18, "", "", "", "", "", "", "", "", 77., 30294., 
  794.347, 2.019, 148., 3.881, 0.022, 45.5, "tests performed", 3779., 2958., 
  821., 0., 93., 9.91, 7.76, 2.15, 2439., "", 38137., 237.012, "", "", "", 
  "", "", "", 7.77, "", "", "", 2.397, 82.49, 0.919}, 
 {"LIE", "Europe", "Liechtenstein", "2021-03-15", 2612., 0., 2.857, 55., 0., 
  0.143, 68489.918, 0., 74.918, 1442.169, 0., 3.746, 1.15, "", "", "", "", 
  "", "", "", "", 218., 30512., 800.063, 5.716, 146., 3.828, 0.024, 41.7, 
  "tests performed", 3789., 2968., 821., 10., 94., 9.94, 7.78, 2.15, 2465., 
  "", 38137., 237.012, "", "", "", "", "", "", 7.77, "", "", "", 2.397, 
  82.49, 0.919}, {"LIE", "Europe", "Liechtenstein", "2021-03-16", 2615., 3., 
  3., 56., 1., 0.143, 68568.582, 78.664, 78.664, 1468.39, 26.221, 3.746, 
  1.15, "", "", "", "", "", "", "", "", 257., 30769., 806.802, 6.739, 156., 
  4.091, 0.027, 37., "tests performed", 4004., 2983., 1021., 215., 95., 10.5, 
  7.82, 2.68, 2491., "", 38137., 237.012, "", "", "", "", "", "", 7.77, "", 
  "", "", 2.397, 82.49, 0.919}, {"LIE", "Europe", "Liechtenstein", 
  "2021-03-17", 2616., 1., 3.143, 56., 0., 0.143, 68594.803, 26.221, 82.41, 
  1468.39, 0., 3.746, 1.14, "", "", "", "", "", "", "", "", 254., 31023., 
  813.462, 6.66, 170., 4.458, 0.022, 45.5, "tests performed", 4236., 3001., 
  1235., 232., 99., 11.11, 7.87, 3.24, 2596., "", 38137., 237.012, "", "", 
  "", "", "", "", 7.77, "", "", "", 2.397, 82.49, 0.919}, 
 {"LIE", "Europe", "Liechtenstein", "2021-03-18", 2620., 4., 3.429, 56., 0., 
  0.143, 68699.688, 104.885, 89.901, 1468.39, 0., 3.746, 1.14, "", "", "", 
  "", "", "", "", "", 210., 31233., 818.968, 5.506, 176., 4.615, 0.023, 43.5, 
  "tests performed", 4366., 3012., 1354., 130., 84., 11.45, 7.9, 3.55, 2203., 
  "", 38137., 237.012, "", "", "", "", "", "", 7.77, "", "", "", 2.397, 
  82.49, 0.919}, {"LIE", "Europe", "Liechtenstein", "2021-03-19", 2622., 2., 
  3., 56., 0., 0.143, 68752.13, 52.443, 78.664, 1468.39, 0., 3.746, 1.14, "", 
  "", "", "", "", "", "", "", 111., 31344., 821.879, 2.911, 173., 4.536, 
  0.025, 40., "tests performed", 4366., 3012., 1354., 0., 84., 11.45, 7.9, 
  3.55, 2203., "", 38137., 237.012, "", "", "", "", "", "", 7.77, "", "", "", 
  2.397, 82.49, 0.919}, {"LIE", "Europe", "Liechtenstein", "2021-03-20", 
  2627., 5., 3.571, 56., 0., 0.143, 68883.237, 131.106, 93.647, 1468.39, 0., 
  3.746, 1.15, "", "", "", "", "", "", "", "", 65., 31409., 823.583, 1.704, 
  170., 4.458, 0.022, 45.5, "tests performed", 4366., 3012., 1354., 0., 84., 
  11.45, 7.9, 3.55, 2203., "", 38137., 237.012, "", "", "", "", "", "", 7.77, 
  "", "", "", 2.397, 82.49, 0.919}, {"LIE", "Europe", "Liechtenstein", 
  "2021-03-21", 2628., 1., 2.286, 56., 0., 0.143, 68909.458, 26.221, 59.934, 
  1468.39, 0., 3.746, 1.15, "", "", "", "", "", "", "", "", 69., 31478., 
  825.393, 1.809, 169., 4.431, 0.021, 47.6, "tests performed", 4366., 3012., 
  1354., 0., 84., 11.45, 7.9, 3.55, 2203., "", 38137., 237.012, "", "", "", 
  "", "", "", 7.77, "", "", "", 2.397, 82.49, 0.919}, 
 {"LIE", "Europe", "Liechtenstein", "2021-03-22", 2632., 4., 2.857, 56., 0., 
  0.143, 69014.343, 104.885, 74.918, 1468.39, 0., 3.746, 1.17, "", "", "", 
  "", "", "", "", "", 248., 31726., 831.896, 6.503, 173., 4.536, 0.022, 45.5, 
  "tests performed", 4569., 3014., 1555., 203., 111., 11.98, 7.9, 4.08, 
  2911., "", 38137., 237.012, "", "", "", "", "", "", 7.77, "", "", "", 
  2.397, 82.49, 0.919}, {"LIE", "Europe", "Liechtenstein", "2021-03-23", 
  2634., 2., 2.714, 56., 0., 0., 69066.786, 52.443, 71.172, 1468.39, 0., 0., 
  1.19, "", "", "", "", "", "", "", "", 236., 31962., 838.084, 6.188, 170., 
  4.458, 0.024, 41.7, "tests performed", 4772., 3019., 1753., 203., 110., 
  12.51, 7.92, 4.6, 2884., "", 38137., 237.012, "", "", "", "", "", "", 7.77, 
  "", "", "", 2.397, 82.49, 0.919}, {"LIE", "Europe", "Liechtenstein", 
  "2021-03-24", 2636., 2., 2.857, 56., 0., 0., 69119.228, 52.443, 74.918, 
  1468.39, 0., 0., 1.21, "", "", "", "", "", "", "", "", 229., 32191., 
  844.088, 6.005, 167., 4.379, 0.025, 40., "tests performed", 5011., 3258., 
  1753., 239., 111., 13.14, 8.54, 4.6, 2911., "", 38137., 237.012, "", "", 
  "", "", "", "", 7.77, "", "", "", 2.397, 82.49, 0.919}, 
 {"LIE", "Europe", "Liechtenstein", "2021-03-25", 2642., 6., 3.143, 56., 0., 
  0., 69276.556, 157.328, 82.41, 1468.39, 0., 0., 1.24, "", "", "", "", "", 
  "", "", "", 215., 32406., 849.726, 5.638, 168., 4.405, 0.024, 41.7, 
  "tests performed", 5251., 3498., 1753., 240., 126., 13.77, 9.17, 4.6, 
  3304., "", 38137., 237.012, "", "", "", "", "", "", 7.77, "", "", "", 
  2.397, 82.49, 0.919}, {"LIE", "Europe", "Liechtenstein", "2021-03-26", 
  2645., 3., 3.286, 56., 0., 0., 69355.219, 78.664, 86.156, 1468.39, 0., 0., 
  1.25, "", "", "", "", "", "", "", "", 132., 32538., 853.187, 3.461, 171., 
  4.484, 0.023, 43.5, "tests performed", 5490., 3737., 1753., 239., 161., 
  14.4, 9.8, 4.6, 4222., "", 38137., 237.012, "", "", "", "", "", "", 7.77, 
  "", "", "", 2.397, 82.49, 0.919}, {"LIE", "Europe", "Liechtenstein", 
  "2021-03-27", 2649., 4., 3.143, 56., 0., 0., 69460.104, 104.885, 82.41, 
  1468.39, 0., 0., 1.27, "", "", "", "", "", "", "", "", 79., 32617., 
  855.259, 2.071, 173., 4.536, 0.025, 40., "tests performed", 5490., 3737., 
  1753., 0., 161., 14.4, 9.8, 4.6, 4222., "", 38137., 237.012, "", "", "", 
  "", "", "", 7.77, "", "", "", 2.397, 82.49, 0.919}, 
 {"LIE", "Europe", "Liechtenstein", "2021-03-28", 2658., 9., 4.286, 56., 0., 
  0., 69696.096, 235.991, 112.377, 1468.39, 0., 0., 1.29, "", "", "", "", "", 
  "", "", "", 96., 32713., 857.776, 2.517, 176., 4.615, 0.028, 35.7, 
  "tests performed", 5490., 3737., 1753., 0., 161., 14.4, 9.8, 4.6, 4222., 
  "", 38137., 237.012, "", "", "", "", "", "", 7.77, "", "", "", 2.397, 
  82.49, 0.919}, {"LIE", "Europe", "Liechtenstein", "2021-03-29", 2664., 6., 
  4.571, 56., 0., 0., 69853.423, 157.328, 119.869, 1468.39, 0., 0., 1.27, "", 
  "", "", "", "", "", "", "", 310., 33023., 865.905, 8.129, 185., 4.851, 
  0.028, 35.7, "tests performed", 5729., 3976., 1753., 239., 166., 15.02, 
  10.43, 4.6, 4353., "", 38137., 237.012, "", "", "", "", "", "", 7.77, "", 
  "", "", 2.397, 82.49, 0.919}, {"LIE", "Europe", "Liechtenstein", 
  "2021-03-30", 2664., 0., 4.286, 56., 0., 0., 69853.423, 0., 112.377, 
  1468.39, 0., 0., 1.26, "", "", "", "", "", "", "", "", 361., 33384., 
  875.37, 9.466, 203., 5.323, 0.024, 41.7, "tests performed", 5979., 4217., 
  1762., 250., 172., 15.68, 11.06, 4.62, 4510., "", 38137., 237.012, "", "", 
  "", "", "", "", 7.77, "", "", "", 2.397, 82.49, 0.919}, 
 {"LIE", "Europe", "Liechtenstein", "2021-03-31", 2670., 6., 4.857, 56., 0., 
  0., 70010.751, 157.328, 127.36, 1468.39, 0., 0., 1.27, "", "", "", "", "", 
  "", "", "", 382., 33766., 885.387, 10.017, 225., 5.9, 0.022, 45.5, 
  "tests performed", 6101., 4217., 1884., 122., 156., 16., 11.06, 4.94, 
  4091., "", 38137., 237.012, "", "", "", "", "", "", 7.77, "", "", "", 
  2.397, 82.49, 0.919}, {"LIE", "Europe", "Liechtenstein", "2021-04-01", 
  2675., 5., 4.714, 56., 0., 0., 70141.857, 131.106, 123.614, 1468.39, 0., 
  0., 1.26, "", "", "", "", "", "", "", "", 272., 34038., 892.519, 7.132, 
  233., 6.11, 0.021, 47.6, "tests performed", 6298., 4217., 2081., 197., 
  150., 16.51, 11.06, 5.46, 3933., "", 38137., 237.012, "", "", "", "", "", 
  "", 7.77, "", "", "", 2.397, 82.49, 0.919}, 
 {"LIE", "Europe", "Liechtenstein", "2021-04-02", 2678., 3., 4.714, 56., 0., 
  0., 70220.521, 78.664, 123.614, 1468.39, 0., 0., 1.26, "", "", "", "", "", 
  "", "", "", 200., 34238., 897.763, 5.244, 243., 6.372, 0.023, 43.5, 
  "tests performed", 6504., 4219., 2285., 206., 145., 17.05, 11.06, 5.99, 
  3802., "", 38137., 237.012, "", "", "", "", "", "", 7.77, "", "", "", 
  2.397, 82.49, 0.919}, {"LIE", "Europe", "Liechtenstein", "2021-04-03", 
  2679., 1., 4.286, 56., 0., 0., 70246.742, 26.221, 112.377, 1468.39, 0., 0., 
  1.28, "", "", "", "", "", "", "", "", 212., 34450., 903.322, 5.559, 262., 
  6.87, 0.022, 45.5, "tests performed", 6504., 4219., 2285., 0., 145., 17.05, 
  11.06, 5.99, 3802., "", 38137., 237.012, "", "", "", "", "", "", 7.77, "", 
  "", "", 2.397, 82.49, 0.919}, {"LIE", "Europe", "Liechtenstein", 
  "2021-04-04", 2685., 6., 3.857, 56., 0., 0., 70404.07, 157.328, 101.139, 
  1468.39, 0., 0., 1.31, "", "", "", "", "", "", "", "", 128., 34578., 
  906.679, 3.356, 266., 6.975, 0.024, 41.7, "tests performed", 6504., 4219., 
  2285., 0., 145., 17.05, 11.06, 5.99, 3802., "", 38137., 237.012, "", "", 
  "", "", "", "", 7.77, "", "", "", 2.397, 82.49, 0.919}, 
 {"LIE", "Europe", "Liechtenstein", "2021-04-05", 2697., 12., 4.714, 56., 0., 
  0., 70718.725, 314.655, 123.614, 1468.39, 0., 0., 1.35, "", "", "", "", "", 
  "", "", "", 114., 34692., 909.668, 2.989, 238., 6.241, 0.026, 38.5, 
  "tests performed", 6504., 4219., 2285., 0., 111., 17.05, 11.06, 5.99, 
  2911., "", 38137., 237.012, "", "", "", "", "", "", 7.77, "", "", "", 
  2.397, 82.49, 0.919}, {"LIE", "Europe", "Liechtenstein", "2021-04-06", 
  2697., 0., 4.714, 56., 0., 0., 70718.725, 0., 123.614, 1468.39, 0., 0., 
  1.35, "", "", "", "", "", "", "", "", 336., 35028., 918.478, 8.81, 235., 
  6.162, 0.027, 37., "tests performed", 6714., 4220., 2494., 210., 105., 
  17.6, 11.07, 6.54, 2753., "", 38137., 237.012, "", "", "", "", "", "", 
  7.77, "", "", "", 2.397, 82.49, 0.919}, {"LIE", "Europe", "Liechtenstein", 
  "2021-04-07", 2702., 5., 4.571, 56., 0., 0., 70849.831, 131.106, 119.869, 
  1468.39, 0., 0., 1.37, "", "", "", "", "", "", "", "", 310., 35338., 
  926.607, 8.129, 225., 5.9, 0.036, 27.8, "tests performed", 6914., 4221., 
  2693., 200., 116., 18.13, 11.07, 7.06, 3042., "", 38137., 237.012, "", "", 
  "", "", "", "", 7.77, "", "", "", 2.397, 82.49, 0.919}, 
 {"LIE", "Europe", "Liechtenstein", "2021-04-08", 2714., 12., 5.571, 56., 0., 
  0., 71164.486, 314.655, 146.09, 1468.39, 0., 0., 1.39, "", "", "", "", "", 
  "", "", "", 306., 35644., 934.63, 8.024, 229., 6.005, 0.043, 23.3, 
  "tests performed", 7154., 4224., 2930., 240., 122., 18.76, 11.08, 7.68, 
  3199., "", 38137., 237.012, "", "", "", "", "", "", 7.77, "", "", "", 
  2.397, 82.49, 0.919}, {"LIE", "Europe", "Liechtenstein", "2021-04-09", 
  2722., 8., 6.286, 56., 0., 0., 71374.256, 209.77, 164.819, 1468.39, 0., 0., 
  1.39, "", "", "", "", "", "", "", "", 301., 35945., 942.523, 7.893, 244., 
  6.398, 0.042, 23.8, "tests performed", 7414., 4484., 2930., 260., 130., 
  19.44, 11.76, 7.68, 3409., "", 38137., 237.012, "", "", "", "", "", "", 
  7.77, "", "", "", 2.397, 82.49, 0.919}, {"LIE", "Europe", "Liechtenstein", 
  "2021-04-10", 2738., 16., 8.429, 56., 0., 0., 71793.796, 419.54, 221.008, 
  1468.39, 0., 0., 1.39, "", "", "", "", "", "", "", "", 149., 36094., 
  946.43, 3.907, 235., 6.162, 0.042, 23.8, "tests performed", 7414., 4484., 
  2930., 0., 130., 19.44, 11.76, 7.68, 3409., "", 38137., 237.012, "", "", 
  "", "", "", "", 7.77, "", "", "", 2.397, 82.49, 0.919}, 
 {"LIE", "Europe", "Liechtenstein", "2021-04-11", 2753., 15., 9.714, 56., 0., 
  0., 72187.115, 393.319, 254.721, 1468.39, 0., 0., 1.35, "", "", "", "", "", 
  "", "", "", 95., 36189., 948.921, 2.491, 230., 6.031, 0.042, 23.8, 
  "tests performed", 7414., 4484., 2930., 0., 130., 19.44, 11.76, 7.68, 
  3409., "", 38137., 237.012, "", "", "", "", "", "", 7.77, "", "", "", 
  2.397, 82.49, 0.919}, {"LIE", "Europe", "Liechtenstein", "2021-04-12", 
  2754., 1., 8.143, 56., 0., 0., 72213.336, 26.221, 213.516, 1468.39, 0., 0., 
  1.31, "", "", "", "", "", "", "", "", 304., 36493., 956.892, 7.971, 257., 
  6.739, 0.04, 25., "tests performed", 7693., 4753., 2940., 279., 170., 
  20.17, 12.46, 7.71, 4458., "", 38137., 237.012, "", "", "", "", "", "", 
  7.77, "", "", "", 2.397, 82.49, 0.919}, {"LIE", "Europe", "Liechtenstein", 
  "2021-04-13", 2768., 14., 10.143, 56., 0., 0., 72580.434, 367.098, 265.958, 
  1468.39, 0., 0., 1.29, "", "", "", "", "", "", "", "", 245., 36738., 
  963.316, 6.424, 244., 6.398, 0.044, 22.7, "tests performed", 7968., 5017., 
  2951., 275., 179., 20.89, 13.16, 7.74, 4694., "", 38137., 237.012, "", "", 
  "", "", "", "", 7.77, "", "", "", 2.397, 82.49, 0.919}, 
 {"LIE", "Europe", "Liechtenstein", "2021-04-14", 2770., 2., 9.714, 56., 0., 
  0., 72632.876, 52.443, 254.721, 1468.39, 0., 0., 1.25, "", "", "", "", "", 
  "", "", "", 277., 37015., 970.58, 7.263, 240., 6.293, 0.045, 22.2, 
  "tests performed", 8275., 5305., 2970., 307., 194., 21.7, 13.91, 7.79, 
  5087., "", 38137., 237.012, "", "", "", "", "", "", 7.77, "", "", "", 
  2.397, 82.49, 0.919}, {"LIE", "Europe", "Liechtenstein", "2021-04-15", 
  2780., 10., 9.429, 56., 0., 0., 72895.089, 262.213, 247.229, 1468.39, 0., 
  0., 1.23, "", "", "", "", "", "", "", "", 250., 37265., 977.135, 6.555, 
  232., 6.083, 0.045, 22.2, "tests performed", 8572., 5590., 2982., 297., 
  203., 22.48, 14.66, 7.82, 5323., "", 38137., 237.012, "", "", "", "", "", 
  "", 7.77, "", "", "", 2.397, 82.49, 0.919}, 
 {"LIE", "Europe", "Liechtenstein", "2021-04-16", 2790., 10., 9.714, 56., 0., 
  0., 73157.301, 262.213, 254.721, 1468.39, 0., 0., 1.22, "", "", "", "", "", 
  "", "", "", 211., 37476., 982.668, 5.533, 219., 5.742, 0.048, 20.8, 
  "tests performed", 8860., 5876., 2984., 288., 207., 23.23, 15.41, 7.82, 
  5428., "", 38137., 237.012, "", "", "", "", "", "", 7.77, "", "", "", 
  2.397, 82.49, 0.919}, {"LIE", "Europe", "Liechtenstein", "2021-04-17", 
  2804., 14., 9.429, 56., 0., 0., 73524.399, 367.098, 247.229, 1468.39, 0., 
  0., 1.2, "", "", "", "", "", "", "", "", 119., 37595., 985.788, 3.12, 214., 
  5.611, 0.051, 19.6, "tests performed", 8860., 5876., 2984., 0., 207., 
  23.23, 15.41, 7.82, 5428., "", 38137., 237.012, "", "", "", "", "", "", 
  7.77, "", "", "", 2.397, 82.49, 0.919}, {"LIE", "Europe", "Liechtenstein", 
  "2021-04-18", 2813., 9., 8.571, 56., 0., 0., 73760.39, 235.991, 224.754, 
  1468.39, 0., 0., 1.17, "", "", "", "", "", "", "", "", 134., 37729., 
  989.302, 3.514, 220., 5.769, 0.049, 20.4, "tests performed", 8860., 5876., 
  2984., 0., 207., 23.23, 15.41, 7.82, 5428., "", 38137., 237.012, "", "", 
  "", "", "", "", 7.77, "", "", "", 2.397, 82.49, 0.919}, 
 {"LIE", "Europe", "Liechtenstein", "2021-04-19", 2823., 10., 9.857, 56., 0., 
  0., 74022.603, 262.213, 258.467, 1468.39, 0., 0., 1.15, "", "", "", "", "", 
  "", "", "", 363., 38092., 998.82, 9.518, 228., 5.978, 0.049, 20.4, 
  "tests performed", 9418., 6428., 2990., 558., 246., 24.7, 16.86, 7.84, 
  6450., "", 38137., 237.012, "", "", "", "", "", "", 7.77, "", "", "", 
  2.397, 82.49, 0.919}, {"LIE", "Europe", "Liechtenstein", "2021-04-20", 
  2836., 13., 9.714, 56., 0., 0., 74363.479, 340.876, 254.721, 1468.39, 0., 
  0., 1.13, "", "", "", "", "", "", "", "", 210., 38302., 1004.327, 5.506, 
  223., 5.847, 0.051, 19.6, "tests performed", 9959., 6969., 2990., 541., 
  284., 26.11, 18.27, 7.84, 7447., "", 38137., 237.012, "", "", "", "", "", 
  "", 7.77, "", "", "", 2.397, 82.49, 0.919}, 
 {"LIE", "Europe", "Liechtenstein", "2021-04-21", 2849., 13., 11.286, 56., 
  0., 0., 74704.355, 340.876, 295.926, 1468.39, 0., 0., 1.1, "", "", "", "", 
  "", "", "", "", 287., 38589., 1011.852, 7.526, 225., 5.9, 0.045, 22.2, 
  "tests performed", 10457., 7229., 3228., 498., 312., 27.42, 18.96, 8.46, 
  8181., 50.93, 38137., 237.012, "", "", "", "", "", "", 7.77, "", "", "", 
  2.397, 82.49, 0.919}, {"LIE", "Europe", "Liechtenstein", "2021-04-22", 
  2851., 2., 10.143, 57., 1., 0.143, 74756.798, 52.443, 265.958, 1494.612, 
  26.221, 3.746, 1.06, "", "", "", "", "", "", "", "", 253., 38842., 
  1018.486, 6.634, 225., 5.9, 0.042, 23.8, "tests performed", 10960., 7489., 
  3471., 503., 341., 28.74, 19.64, 9.1, 8941., 50.93, 38137., 237.012, "", 
  "", "", "", "", "", 7.77, "", "", "", 2.397, 82.49, 0.919}, 
 {"LIE", "Europe", "Liechtenstein", "2021-04-23", 2855., 4., 9.286, 57., 0., 
  0.143, 74861.683, 104.885, 243.483, 1494.612, 0., 3.746, 1.04, "", "", "", 
  "", "", "", "", "", 211., 39053., 1024.019, 5.533, 225., 5.9, 0.045, 22.2, 
  "tests performed", 11457., 7752., 3705., 497., 371., 30.04, 20.33, 9.71, 
  9728., 50.93, 38137., 237.012, "", "", "", "", "", "", 7.77, "", "", "", 
  2.397, 82.49, 0.919}, {"LIE", "Europe", "Liechtenstein", "2021-04-24", 
  2866., 11., 8.857, 57., 0., 0.143, 75150.117, 288.434, 232.245, 1494.612, 
  0., 3.746, 1.04, "", "", "", "", "", "", "", "", 108., 39161., 1026.851, 
  2.832, 224., 5.874, 0.045, 22.2, "tests performed", 11457., 7752., 3705., 
  0., 371., 30.04, 20.33, 9.71, 9728., 50.93, 38137., 237.012, "", "", "", 
  "", "", "", 7.77, "", "", "", 2.397, 82.49, 0.919}, 
 {"LIE", "Europe", "Liechtenstein", "2021-04-25", 2884., 18., 10.143, 57., 
  0., 0.143, 75622.099, 471.983, 265.958, 1494.612, 0., 3.746, 1.03, "", "", 
  "", "", "", "", "", "", 118., 39279., 1029.945, 3.094, 221., 5.795, 0.045, 
  22.2, "tests performed", 11457., 7752., 3705., 0., 371., 30.04, 20.33, 
  9.71, 9728., 50.93, 38137., 237.012, "", "", "", "", "", "", 7.77, "", "", 
  "", 2.397, 82.49, 0.919}, {"LIE", "Europe", "Liechtenstein", "2021-04-26", 
  2885., 1., 8.857, 57., 0., 0.143, 75648.321, 26.221, 232.245, 1494.612, 0., 
  3.746, 1., "", "", "", "", "", "", "", "", 308., 39587., 1038.021, 8.076, 
  214., 5.611, 0.049, 20.4, "tests performed", 11697., 7756., 3941., 240., 
  326., 30.67, 20.34, 10.33, 8548., 50.93, 38137., 237.012, "", "", "", "", 
  "", "", 7.77, "", "", "", 2.397, 82.49, 0.919}, 
 {"LIE", "Europe", "Liechtenstein", "2021-04-27", 2903., 18., 9.571, 57., 0., 
  0.143, 76120.303, 471.983, 250.975, 1494.612, 0., 3.746, 0.98, "", "", "", 
  "", "", "", "", "", 260., 39847., 1044.838, 6.818, 221., 5.795, 0.049, 
  20.4, "tests performed", 11946., 7773., 4173., 249., 284., 31.32, 20.38, 
  10.94, 7447., 50.93, 38137., 237.012, "", "", "", "", "", "", 7.77, "", "", 
  "", 2.397, 82.49, 0.919}, {"LIE", "Europe", "Liechtenstein", "2021-04-28", 
  2908., 5., 8.429, 57., 0., 0.143, 76251.409, 131.106, 221.008, 1494.612, 
  0., 3.746, 0.95, "", "", "", "", "", "", "", "", 295., 40142., 1052.574, 
  7.735, 222., 5.821, 0.05, 20., "tests performed", 12219., 8044., 4175., 
  273., 252., 32.04, 21.09, 10.95, 6608., 50.93, 38137., 237.012, "", "", "", 
  "", "", "", 7.77, "", "", "", 2.397, 82.49, 0.919}, 
 {"LIE", "Europe", "Liechtenstein", "2021-04-29", 2921., 13., 10., 57., 0., 
  0., 76592.286, 340.876, 262.213, 1494.612, 0., 0., 0.92, "", "", "", "", 
  "", "", "", "", 304., 40446., 1060.545, 7.971, 229., 6.005, 0.05, 20., 
  "tests performed", 12488., 8311., 4177., 269., 218., 32.75, 21.79, 10.95, 
  5716., 50.93, 38137., 237.012, "", "", "", "", "", "", 7.77, "", "", "", 
  2.397, 82.49, 0.919}, {"LIE", "Europe", "Liechtenstein", "2021-04-30", 
  2926., 5., 10.143, 57., 0., 0., 76723.392, 131.106, 265.958, 1494.612, 0., 
  0., 0.88, "", "", "", "", "", "", "", "", 249., 40695., 1067.074, 6.529, 
  235., 6.162, 0.046, 21.7, "tests performed", 12998., 8815., 4183., 510., 
  220., 34.08, 23.11, 10.97, 5769., 50.93, 38137., 237.012, "", "", "", "", 
  "", "", 7.77, "", "", "", 2.397, 82.49, 0.919}, 
 {"LIE", "Europe", "Liechtenstein", "2021-05-01", 2936., 10., 10., 57., 0., 
  0., 76985.605, 262.213, 262.213, 1494.612, 0., 0., 0.84, "", "", "", "", 
  "", "", "", "", 109., 40804., 1069.932, 2.858, 235., 6.162, 0.043, 23.3, 
  "tests performed", 12998., 8815., 4183., 0., 220., 34.08, 23.11, 10.97, 
  5769., 50.93, 38137., 237.012, "", "", "", "", "", "", 7.77, "", "", "", 
  2.397, 82.49, 0.919}, {"LIE", "Europe", "Liechtenstein", "2021-05-02", 
  2940., 4., 8., 57., 0., 0., 77090.49, 104.885, 209.77, 1494.612, 0., 0., 
  0.8, "", "", "", "", "", "", "", "", 98., 40902., 1072.502, 2.57, 232., 
  6.083, 0.043, 23.3, "tests performed", 12998., 8815., 4183., 0., 220., 
  34.08, 23.11, 10.97, 5769., 50.93, 38137., 237.012, "", "", "", "", "", "", 
  7.77, "", "", "", 2.397, 82.49, 0.919}, {"LIE", "Europe", "Liechtenstein", 
  "2021-05-03", 2946., 6., 8.714, 57., 0., 0., 77247.817, 157.328, 228.5, 
  1494.612, 0., 0., 0.78, "", "", "", "", "", "", "", "", 271., 41173., 
  1079.608, 7.106, 227., 5.952, 0.039, 25.6, "tests performed", 13277., 
  9094., 4183., 279., 226., 34.81, 23.85, 10.97, 5926., 50.93, 38137., 
  237.012, "", "", "", "", "", "", 7.77, "", "", "", 2.397, 82.49, 0.919}, 
 {"LIE", "Europe", "Liechtenstein", "2021-05-04", 2948., 2., 6.429, 57., 0., 
  0., 77300.26, 52.443, 168.565, 1494.612, 0., 0., 0.75, "", "", "", "", "", 
  "", "", "", 194., 41367., 1084.695, 5.087, 217., 5.69, 0.036, 27.8, 
  "tests performed", 13549., 9366., 4183., 272., 229., 35.53, 24.56, 10.97, 
  6005., 50.93, 38137., 237.012, "", "", "", "", "", "", 7.77, "", "", "", 
  2.397, 82.49, 0.919}, {"LIE", "Europe", "Liechtenstein", "2021-05-05", 
  2956., 8., 6.857, 57., 0., 0., 77510.03, 209.77, 179.803, 1494.612, 0., 0., 
  0.74, "", "", "", "", "", "", "", "", 232., 41599., 1090.778, 6.083, 208., 
  5.454, 0.035, 28.6, "tests performed", 13829., 9645., 4184., 280., 230., 
  36.26, 25.29, 10.97, 6031., 50.93, 38137., 237.012, "", "", "", "", "", "", 
  7.77, "", "", "", 2.397, 82.49, 0.919}, {"LIE", "Europe", "Liechtenstein", 
  "2021-05-06", 2961., 5., 5.714, 57., 0., 0., 77641.136, 131.106, 149.836, 
  1494.612, 0., 0., 0.71, "", "", "", "", "", "", "", "", 270., 41869., 
  1097.858, 7.08, 203., 5.323, 0.029, 34.5, "tests performed", 14109., 9925., 
  4184., 280., 232., 37., 26.02, 10.97, 6083., 50.93, 38137., 237.012, "", 
  "", "", "", "", "", 7.77, "", "", "", 2.397, 82.49, 0.919}, 
 {"LIE", "Europe", "Liechtenstein", "2021-05-07", 2963., 2., 5.286, 58., 1., 
  0.143, 77693.578, 52.443, 138.598, 1520.833, 26.221, 3.746, 0.69, "", "", 
  "", "", "", "", "", "", 255., 42124., 1104.544, 6.686, 204., 5.349, 0.024, 
  41.7, "tests performed", 14369., 9932., 4437., 260., 196., 37.68, 26.04, 
  11.63, 5139., 45.37, 38137., 237.012, "", "", "", "", "", "", 7.77, "", "", 
  "", 2.397, 82.49, 0.919}, {"LIE", "Europe", "Liechtenstein", "2021-05-08", 
  2967., 4., 4.429, 58., 0., 0.143, 77798.463, 104.885, 116.123, 1520.833, 
  0., 3.746, 0.67, "", "", "", "", "", "", "", "", 102., 42226., 1107.219, 
  2.675, 203., 5.323, 0.023, 43.5, "tests performed", 14369., 9932., 4437., 
  0., 196., 37.68, 26.04, 11.63, 5139., 45.37, 38137., 237.012, "", "", "", 
  "", "", "", 7.77, "", "", "", 2.397, 82.49, 0.919}, 
 {"LIE", "Europe", "Liechtenstein", "2021-05-09", 2970., 3., 4.286, 58., 0., 
  0.143, 77877.127, 78.664, 112.377, 1520.833, 0., 3.746, 0.66, "", "", "", 
  "", "", "", "", "", 84., 42310., 1109.421, 2.203, 201., 5.27, 0.025, 40., 
  "tests performed", 14369., 9932., 4437., 0., 196., 37.68, 26.04, 11.63, 
  5139., 45.37, 38137., 237.012, "", "", "", "", "", "", 7.77, "", "", "", 
  2.397, 82.49, 0.919}, {"LIE", "Europe", "Liechtenstein", "2021-05-10", 
  2974., 4., 4., 58., 0., 0.143, 77982.012, 104.885, 104.885, 1520.833, 0., 
  3.746, 0.65, "", "", "", "", "", "", "", "", 266., 42576., 1116.396, 6.975, 
  200., 5.244, 0.024, 41.7, "tests performed", 14929., 10226., 4703., 560., 
  236., 39.15, 26.81, 12.33, 6188., "", 38137., 237.012, "", "", "", "", "", 
  "", 7.77, "", "", "", 2.397, 82.49, 0.919}, 
 {"LIE", "Europe", "Liechtenstein", "2021-05-11", 2975., 1., 3.857, 58., 0., 
  0.143, 78008.233, 26.221, 101.139, 1520.833, 0., 3.746, 0.65, "", "", "", 
  "", "", "", "", "", 308., 42884., 1124.472, 8.076, 217., 5.69, 0.021, 47.6, 
  "tests performed", 15469., 10511., 4958., 540., 274., 40.56, 27.56, 13., 
  7185., "", 38137., 237.012, "", "", "", "", "", "", 7.77, "", "", "", 
  2.397, 82.49, 0.919}, {"LIE", "Europe", "Liechtenstein", "2021-05-12", 
  2978., 3., 3.143, 58., 0., 0.143, 78086.897, 78.664, 82.41, 1520.833, 0., 
  3.746, 0.64, "", "", "", "", "", "", "", "", 290., 43174., 1132.076, 7.604, 
  225., 5.9, 0.02, 50., "tests performed", 15765., 10518., 5247., 296., 277., 
  41.34, 27.58, 13.76, 7263., "", 38137., 237.012, "", "", "", "", "", "", 
  7.77, "", "", "", 2.397, 82.49, 0.919}, {"LIE", "Europe", "Liechtenstein", 
  "2021-05-13", 2980., 2., 2.714, 58., 0., 0.143, 78139.34, 52.443, 71.172, 
  1520.833, 0., 3.746, 0.64, "", "", "", "", "", "", "", "", 120., 43294., 
  1135.223, 3.147, 204., 5.349, 0.02, 50., "tests performed", 16051., 10523., 
  5528., 286., 277., 42.09, 27.59, 14.5, 7263., "", 38137., 237.012, "", "", 
  "", "", "", "", 7.77, "", "", "", 2.397, 82.49, 0.919}, 
 {"LIE", "Europe", "Liechtenstein", "2021-05-14", 2981., 1., 2.571, 58., 0., 
  0., 78165.561, 26.221, 67.426, 1520.833, 0., 0., 0.65, "", "", "", "", "", 
  "", "", "", 189., 43483., 1140.179, 4.956, 194., 5.087, 0.021, 47.6, 
  "tests performed", 16333., 10529., 5804., 282., 281., 42.83, 27.61, 15.22, 
  7368., "", 38137., 237.012, "", "", "", "", "", "", 7.77, "", "", "", 
  2.397, 82.49, 0.919}, {"LIE", "Europe", "Liechtenstein", "2021-05-15", 
  2984., 3., 2.429, 58., 0., 0., 78244.225, 78.664, 63.68, 1520.833, 0., 0., 
  0.66, "", "", "", "", "", "", "", "", 108., 43591., 1143.011, 2.832, 195., 
  5.113, 0.021, 47.6, "tests performed", 16333., 10529., 5804., 0., 281., 
  42.83, 27.61, 15.22, 7368., "", 38137., 237.012, "", "", "", "", "", "", 
  7.77, "", "", "", 2.397, 82.49, 0.919}, {"LIE", "Europe", "Liechtenstein", 
  "2021-05-16", 2985., 1., 2.143, 58., 0., 0., 78270.446, 26.221, 56.188, 
  1520.833, 0., 0., 0.67, "", "", "", "", "", "", "", "", 99., 43690., 
  1145.607, 2.596, 197., 5.166, 0.018, 55.6, "tests performed", 16333., 
  10529., 5804., 0., 281., 42.83, 27.61, 15.22, 7368., "", 38137., 237.012, 
  "", "", "", "", "", "", 7.77, "", "", "", 2.397, 82.49, 0.919}, 
 {"LIE", "Europe", "Liechtenstein", "2021-05-17", 2990., 5., 2.286, 58., 0., 
  0., 78401.552, 131.106, 59.934, 1520.833, 0., 0., 0.68, "", "", "", "", "", 
  "", "", "", 231., 43921., 1151.664, 6.057, 192., 5.034, 0.017, 58.8, 
  "tests performed", 16892., 10540., 6352., 559., 280., 44.29, 27.64, 16.66, 
  7342., "", 38137., 237.012, "", "", "", "", "", "", 7.77, "", "", "", 
  2.397, 82.49, 0.919}, {"LIE", "Europe", "Liechtenstein", "2021-05-18", 
  2992., 2., 2.429, 58., 0., 0., 78453.995, 52.443, 63.68, 1520.833, 0., 0., 
  0.68, "", "", "", "", "", "", "", "", 240., 44161., 1157.957, 6.293, 182., 
  4.772, 0.015, 66.7, "tests performed", 17437., 10545., 6892., 545., 281., 
  45.72, 27.65, 18.07, 7368., "", 38137., 237.012, "", "", "", "", "", "", 
  7.77, "", "", "", 2.397, 82.49, 0.919}, {"LIE", "Europe", "Liechtenstein", 
  "2021-05-19", 2993., 1., 2.143, 58., 0., 0., 78480.216, 26.221, 56.188, 
  1520.833, 0., 0., 0.68, "", "", "", "", "", "", "", "", 273., 44434., 
  1165.115, 7.158, 180., 4.72, 0.013, 76.9, "tests performed", 17978., 
  10826., 7152., 541., 316., 47.14, 28.39, 18.75, 8286., "", 38137., 237.012, 
  "", "", "", "", "", "", 7.77, "", "", "", 2.397, 82.49, 0.919}, 
 {"LIE", "Europe", "Liechtenstein", "2021-05-20", 2994., 1., 2., 58., 0., 0., 
  78506.437, 26.221, 52.443, 1520.833, 0., 0., 0.69, "", "", "", "", "", "", 
  "", "", 330., 44764., 1173.768, 8.653, 210., 5.506, 0.014, 71.4, 
  "tests performed", 18520., 11110., 7410., 542., 353., 48.56, 29.13, 19.43, 
  9256., "", 38137., 237.012, "", "", "", "", "", "", 7.77, "", "", "", 
  2.397, 82.49, 0.919}, {"LIE", "Europe", "Liechtenstein", "2021-05-21", 
  2997., 3., 2.286, 58., 0., 0., 78585.101, 78.664, 59.934, 1520.833, 0., 0., 
  0.71, "", "", "", "", "", "", "", "", 304., 45068., 1181.74, 7.971, 226., 
  5.926, 0.013, 76.9, "tests performed", 19078., 11406., 7672., 558., 392., 
  50.02, 29.91, 20.12, 10279., "", 38137., 237.012, "", "", "", "", "", "", 
  7.77, "", "", "", 2.397, 82.49, 0.919}, {"LIE", "Europe", "Liechtenstein", 
  "2021-05-22", 2998., 1., 2., 58., 0., 0., 78611.322, 26.221, 52.443, 
  1520.833, 0., 0., 0.71, "", "", "", "", "", "", "", "", 117., 45185., 
  1184.807, 3.068, 228., 5.978, 0.011, 90.9, "tests performed", 19078., 
  11406., 7672., 0., 392., 50.02, 29.91, 20.12, 10279., "", 38137., 237.012, 
  "", "", "", "", "", "", 7.77, "", "", "", 2.397, 82.49, 0.919}, 
 {"LIE", "Europe", "Liechtenstein", "2021-05-23", 3000., 2., 2.143, 58., 0., 
  0., 78663.765, 52.443, 56.188, 1520.833, 0., 0., 0.72, "", "", "", "", "", 
  "", "", "", 105., 45290., 1187.561, 2.753, 229., 6.005, 0.011, 90.9, 
  "tests performed", 19078., 11406., 7672., 0., 392., 50.02, 29.91, 20.12, 
  10279., "", 38137., 237.012, "", "", "", "", "", "", 7.77, "", "", "", 
  2.397, 82.49, 0.919}, {"LIE", "Europe", "Liechtenstein", "2021-05-24", 
  3000., 0., 1.429, 58., 0., 0., 78663.765, 0., 37.459, 1520.833, 0., 0., 
  0.73, "", "", "", "", "", "", "", "", 88., 45378., 1189.868, 2.307, 208., 
  5.454, 0.009, 111.1, "tests performed", 19078., 11406., 7672., 0., 312., 
  50.02, 29.91, 20.12, 8181., "", 38137., 237.012, "", "", "", "", "", "", 
  7.77, "", "", "", 2.397, 82.49, 0.919}, {"LIE", "Europe", "Liechtenstein", 
  "2021-05-25", 3002., 2., 1.429, 58., 0., 0., 78716.207, 52.443, 37.459, 
  1520.833, 0., 0., 0.76, "", "", "", "", "", "", "", "", 191., 45569., 
  1194.876, 5.008, 201., 5.27, 0.011, 90.9, "tests performed", 19637., 
  11965., 7672., 559., 314., 51.49, 31.37, 20.12, 8233., "", 38137., 237.012, 
  "", "", "", "", "", "", 7.77, "", "", "", 2.397, 82.49, 0.919}, 
 {"LIE", "Europe", "Liechtenstein", "2021-05-26", 3002., 0., 1.286, 58., 0., 
  0., 78716.207, 0., 33.713, 1520.833, 0., 0., 0.79, "", "", "", "", "", "", 
  "", "", 258., 45827., 1201.641, 6.765, 199., 5.218, 0.012, 83.3, 
  "tests performed", 20184., 12245., 7939., 547., 315., 52.92, 32.11, 20.82, 
  8260., "", 38137., 237.012, "", "", "", "", "", "", 7.77, "", "", "", 
  2.397, 82.49, 0.919}, {"LIE", "Europe", "Liechtenstein", "2021-05-27", 
  3006., 4., 1.714, 58., 0., 0., 78821.092, 104.885, 44.951, 1520.833, 0., 
  0., 0.83, "", "", "", "", "", "", "", "", 273., 46100., 1208.8, 7.158, 
  191., 5.008, 0.01, 100., "tests performed", 20752., 12539., 8213., 568., 
  319., 54.41, 32.88, 21.54, 8365., "", 38137., 237.012, "", "", "", "", "", 
  "", 7.77, "", "", "", 2.397, 82.49, 0.919}, 
 {"LIE", "Europe", "Liechtenstein", "2021-05-28", 3006., 0., 1.286, 58., 0., 
  0., 78821.092, 0., 33.713, 1520.833, 0., 0., 0.84, "", "", "", "", "", "", 
  "", "", 259., 46359., 1215.591, 6.791, 184., 4.825, 0.01, 100., 
  "tests performed", 21281., 12551., 8730., 529., 315., 55.8, 32.91, 22.89, 
  8260., "", 38137., 237.012, "", "", "", "", "", "", 7.77, "", "", "", 
  2.397, 82.49, 0.919}, {"LIE", "Europe", "Liechtenstein", "2021-05-29", 
  3008., 2., 1.429, 58., 0., 0., 78873.535, 52.443, 37.459, 1520.833, 0., 0., 
  0.87, "", "", "", "", "", "", "", "", 75., 46434., 1217.558, 1.967, 178., 
  4.667, 0.011, 90.9, "tests performed", 21281., 12551., 8730., 0., 315., 
  55.8, 32.91, 22.89, 8260., "", 38137., 237.012, "", "", "", "", "", "", 
  7.77, "", "", "", 2.397, 82.49, 0.919}, {"LIE", "Europe", "Liechtenstein", 
  "2021-05-30", 3008., 0., 1.143, 58., 0., 0., 78873.535, 0., 29.967, 
  1520.833, 0., 0., 0.89, "", "", "", "", "", "", "", "", 98., 46532., 
  1220.127, 2.57, 177., 4.641, 0.01, 100., "tests performed", 21281., 12551., 
  8730., 0., 315., 55.8, 32.91, 22.89, 8260., "", 38137., 237.012, "", "", 
  "", "", "", "", 7.77, "", "", "", 2.397, 82.49, 0.919}, 
 {"LIE", "Europe", "Liechtenstein", "2021-05-31", 3012., 4., 1.714, 58., 0., 
  0., 78978.42, 104.885, 44.951, 1520.833, 0., 0., 0.93, "", "", "", "", "", 
  "", "", "", 219., 46751., 1225.87, 5.742, 196., 5.139, 0.01, 100., 
  "tests performed", 21836., 12826., 9010., 555., 394., 57.26, 33.63, 23.63, 
  10331., "", 38137., 237.012, "", "", "", "", "", "", 7.77, "", "", "", 
  2.397, 82.49, 0.919}, {"LIE", "Europe", "Liechtenstein", "2021-06-01", 
  3012., 0., 1.429, 58., 0., 0., 78978.42, 0., 37.459, 1520.833, 0., 0., 
  0.94, "", "", "", "", "", "", "", "", 359., 47110., 1235.283, 9.413, 220., 
  5.769, 0.01, 100., "tests performed", 22385., 13111., 9274., 549., 393., 
  58.7, 34.38, 24.32, 10305., "", 38137., 237.012, "", "", "", "", "", "", 
  7.77, "", "", "", 2.397, 82.49, 0.919}, {"LIE", "Europe", "Liechtenstein", 
  "2021-06-02", 3016., 4., 2., 58., 0., 0., 79083.305, 104.885, 52.443, 
  1520.833, 0., 0., 0.96, "", "", "", "", "", "", "", "", 283., 47393., 
  1242.704, 7.421, 224., 5.874, 0.01, 100., "tests performed", 22944., 
  13400., 9544., 559., 394., 60.16, 35.14, 25.03, 10331., "", 38137., 
  237.012, "", "", "", "", "", "", 7.77, "", "", "", 2.397, 82.49, 0.919}, 
 {"LIE", "Europe", "Liechtenstein", "2021-06-03", 3017., 1., 1.571, 58., 0., 
  0., 79109.526, 26.221, 41.205, 1520.833, 0., 0., 0.95, "", "", "", "", "", 
  "", "", "", 264., 47657., 1249.626, 6.922, 222., 5.821, 0.01, 100., 
  "tests performed", "", "", "", "", "", "", "", "", "", "", 38137., 237.012, 
  "", "", "", "", "", "", 7.77, "", "", "", 2.397, 82.49, 0.919}, 
 {"LIE", "Europe", "Liechtenstein", "2021-06-04", 3019., 2., 1.857, 58., 0., 
  0., 79161.969, 52.443, 48.697, 1520.833, 0., 0., 0.96, "", "", "", "", "", 
  "", "", "", 188., 47845., 1254.556, 4.93, 212., 5.559, 0.01, 100., 
  "tests performed", "", "", "", "", "", "", "", "", "", "", 38137., 237.012, 
  "", "", "", "", "", "", 7.77, "", "", "", 2.397, 82.49, 0.919}, 
 {"LIE", "Europe", "Liechtenstein", "2021-06-05", 3020., 1., 1.714, 58., 0., 
  0., 79188.19, 26.221, 44.951, 1520.833, 0., 0., 0.95, "", "", "", "", "", 
  "", "", "", 109., 47954., 1257.414, 2.858, 217., 5.69, 0.009, 111.1, 
  "tests performed", "", "", "", "", "", "", "", "", "", "", 38137., 237.012, 
  "", "", "", "", "", "", 7.77, "", "", "", 2.397, 82.49, 0.919}, 
 {"LIE", "Europe", "Liechtenstein", "2021-06-06", 3022., 2., 2., 58., 0., 0., 
  79240.632, 52.443, 52.443, 1520.833, 0., 0., 0.96, "", "", "", "", "", "", 
  "", "", "", "", "", "", "", "", "", "", "", "", "", "", "", "", "", "", "", 
  "", "", 38137., 237.012, "", "", "", "", "", "", 7.77, "", "", "", 2.397, 
  82.49, 0.919}, {"LIE", "Europe", "Liechtenstein", "2021-06-07", 3022., 0., 
  1.429, 58., 0., 0., 79240.632, 0., 37.459, 1520.833, 0., 0., "", "", "", 
  "", "", "", "", "", "", "", "", "", "", "", "", "", "", "", "", "", "", "", 
  "", "", "", "", "", "", 38137., 237.012, "", "", "", "", "", "", 7.77, "", 
  "", "", 2.397, 82.49, 0.919}, {"LTU", "Europe", "Lithuania", "2020-02-29", 
  1., 1., "", "", "", "", 0.367, 0.367, "", "", "", "", "", "", "", "", "", 
  "", "", "", "", "", "", "", "", "", "", "", "", "", "", "", "", "", "", "", 
  "", "", "", 11.11, 2.722291*^6, 45.135, 43.5, 19.002, 13.778, 29524.265, 
  0.7, 342.989, 3.67, 21.3, 38., "", 6.56, 75.93, 0.882}, 
 {"LTU", "Europe", "Lithuania", "2020-03-01", 1., 0., "", "", "", "", 0.367, 
  0., "", "", "", "", "", "", "", "", "", "", "", 2.923, 1.074, "", "", "", 
  "", "", "", "", "", "", "", "", "", "", "", "", "", "", "", 11.11, 
  2.722291*^6, 45.135, 43.5, 19.002, 13.778, 29524.265, 0.7, 342.989, 3.67, 
  21.3, 38., "", 6.56, 75.93, 0.882}, {"LTU", "Europe", "Lithuania", 
  "2020-03-02", 1., 0., "", "", "", "", 0.367, 0., "", "", "", "", "", "", 
  "", "", "", "", "", "", "", "", "", "", "", "", "", "", "", "", "", "", "", 
  "", "", "", "", "", "", 11.11, 2.722291*^6, 45.135, 43.5, 19.002, 13.778, 
  29524.265, 0.7, 342.989, 3.67, 21.3, 38., "", 6.56, 75.93, 0.882}, 
 {"LTU", "Europe", "Lithuania", "2020-03-03", 1., 0., "", "", "", "", 0.367, 
  0., "", "", "", "", "", "", "", "", "", "", "", "", "", "", "", "", "", "", 
  "", "", "", "", "", "", "", "", "", "", "", "", "", 11.11, 2.722291*^6, 
  45.135, 43.5, 19.002, 13.778, 29524.265, 0.7, 342.989, 3.67, 21.3, 38., "", 
  6.56, 75.93, 0.882}, {"LTU", "Europe", "Lithuania", "2020-03-04", 1., 0., 
  "", "", "", "", 0.367, 0., "", "", "", "", "", "", "", "", "", "", "", "", 
  "", "", "", "", "", "", "", "", "", "", "", "", "", "", "", "", "", "", "", 
  11.11, 2.722291*^6, 45.135, 43.5, 19.002, 13.778, 29524.265, 0.7, 342.989, 
  3.67, 21.3, 38., "", 6.56, 75.93, 0.882}, {"LTU", "Europe", "Lithuania", 
  "2020-03-05", 1., 0., 0.143, "", "", 0., 0.367, 0., 0.052, "", "", 0., "", 
  "", "", "", "", "", "", "", "", "", "", "", "", "", "", "", "", "", "", "", 
  "", "", "", "", "", "", "", 11.11, 2.722291*^6, 45.135, 43.5, 19.002, 
  13.778, 29524.265, 0.7, 342.989, 3.67, 21.3, 38., "", 6.56, 75.93, 0.882}, 
 {"LTU", "Europe", "Lithuania", "2020-03-06", 1., 0., 0.143, "", "", 0., 
  0.367, 0., 0.052, "", "", 0., "", "", "", "", "", "", "", "", "", "", "", 
  "", "", "", "", "", "", "", "", "", "", "", "", "", "", "", "", 11.11, 
  2.722291*^6, 45.135, 43.5, 19.002, 13.778, 29524.265, 0.7, 342.989, 3.67, 
  21.3, 38., "", 6.56, 75.93, 0.882}, {"LTU", "Europe", "Lithuania", 
  "2020-03-07", 1., 0., 0., "", "", 0., 0.367, 0., 0., "", "", 0., "", "", 
  "", "", "", "", "", "", "", "", "", "", "", "", "", "", "", "", "", "", "", 
  "", "", "", "", "", "", 11.11, 2.722291*^6, 45.135, 43.5, 19.002, 13.778, 
  29524.265, 0.7, 342.989, 3.67, 21.3, 38., "", 6.56, 75.93, 0.882}, 
 {"LTU", "Europe", "Lithuania", "2020-03-08", 1., 0., 0., "", "", 0., 0.367, 
  0., 0., "", "", 0., "", "", "", "", "", "", "", "", "", "", "", "", "", "", 
  "", "", "", "", "", "", "", "", "", "", "", "", "", 11.11, 2.722291*^6, 
  45.135, 43.5, 19.002, 13.778, 29524.265, 0.7, 342.989, 3.67, 21.3, 38., "", 
  6.56, 75.93, 0.882}, {"LTU", "Europe", "Lithuania", "2020-03-09", 1., 0., 
  0., "", "", 0., 0.367, 0., 0., "", "", 0., "", "", "", "", "", "", "", "", 
  "", "", "", "", "", "", "", "", "", "", "", "", "", "", "", "", "", "", "", 
  11.11, 2.722291*^6, 45.135, 43.5, 19.002, 13.778, 29524.265, 0.7, 342.989, 
  3.67, 21.3, 38., "", 6.56, 75.93, 0.882}, {"LTU", "Europe", "Lithuania", 
  "2020-03-10", 1., 0., 0., "", "", 0., 0.367, 0., 0., "", "", 0., "", "", 
  "", "", "", "", "", "", "", "", "", "", "", "", "", "", "", "", "", "", "", 
  "", "", "", "", "", "", 11.11, 2.722291*^6, 45.135, 43.5, 19.002, 13.778, 
  29524.265, 0.7, 342.989, 3.67, 21.3, 38., "", 6.56, 75.93, 0.882}, 
 {"LTU", "Europe", "Lithuania", "2020-03-11", 3., 2., 0.286, "", "", 0., 
  1.102, 0.735, 0.105, "", "", 0., "", "", "", "", "", "", "", "", "", "", 
  "", "", "", "", "", "", "", "", "", "", "", "", "", "", "", "", "", 11.11, 
  2.722291*^6, 45.135, 43.5, 19.002, 13.778, 29524.265, 0.7, 342.989, 3.67, 
  21.3, 38., "", 6.56, 75.93, 0.882}, {"LTU", "Europe", "Lithuania", 
  "2020-03-12", 3., 0., 0.286, "", "", 0., 1.102, 0., 0.105, "", "", 0., "", 
  "", "", "", "", "", "", "", "", "", "", "", "", "", "", "", "", "", "", "", 
  "", "", "", "", "", "", "", 30.56, 2.722291*^6, 45.135, 43.5, 19.002, 
  13.778, 29524.265, 0.7, 342.989, 3.67, 21.3, 38., "", 6.56, 75.93, 0.882}, 
 {"LTU", "Europe", "Lithuania", "2020-03-13", 4., 1., 0.429, "", "", 0., 
  1.469, 0.367, 0.157, "", "", 0., "", "", "", "", "", "", "", "", "", "", 
  "", "", "", "", "", "", "", "", "", "", "", "", "", "", "", "", "", 39.81, 
  2.722291*^6, 45.135, 43.5, 19.002, 13.778, 29524.265, 0.7, 342.989, 3.67, 
  21.3, 38., "", 6.56, 75.93, 0.882}, {"LTU", "Europe", "Lithuania", 
  "2020-03-14", 6., 2., 0.714, "", "", 0., 2.204, 0.735, 0.262, "", "", 0., 
  "", "", "", "", "", "", "", "", "", "", "", "", "", "", "", "", "", "", "", 
  "", "", "", "", "", "", "", "", 39.81, 2.722291*^6, 45.135, 43.5, 19.002, 
  13.778, 29524.265, 0.7, 342.989, 3.67, 21.3, 38., "", 6.56, 75.93, 0.882}, 
 {"LTU", "Europe", "Lithuania", "2020-03-15", 9., 3., 1.143, "", "", 0., 
  3.306, 1.102, 0.42, "", "", 0., "", "", "", "", "", "", "", 21.435, 7.874, 
  "", "", "", "", "", "", "", "", "", "", "", "", "", "", "", "", "", "", 
  39.81, 2.722291*^6, 45.135, 43.5, 19.002, 13.778, 29524.265, 0.7, 342.989, 
  3.67, 21.3, 38., "", 6.56, 75.93, 0.882}, {"LTU", "Europe", "Lithuania", 
  "2020-03-16", 12., 3., 1.571, "", "", 0., 4.408, 1.102, 0.577, "", "", 0., 
  "", "", "", "", "", "", "", "", "", "", "", "", "", "", "", "", "", "", "", 
  "", "", "", "", "", "", "", "", 81.48, 2.722291*^6, 45.135, 43.5, 19.002, 
  13.778, 29524.265, 0.7, 342.989, 3.67, 21.3, 38., "", 6.56, 75.93, 0.882}, 
 {"LTU", "Europe", "Lithuania", "2020-03-17", 19., 7., 2.571, "", "", 0., 
  6.979, 2.571, 0.945, "", "", 0., "", "", "", "", "", "", "", "", "", "", 
  "", "", "", "", "", "", "", "", "", "", "", "", "", "", "", "", "", 81.48, 
  2.722291*^6, 45.135, 43.5, 19.002, 13.778, 29524.265, 0.7, 342.989, 3.67, 
  21.3, 38., "", 6.56, 75.93, 0.882}, {"LTU", "Europe", "Lithuania", 
  "2020-03-18", 27., 8., 3.429, "", "", 0., 9.918, 2.939, 1.259, "", "", 0., 
  "", "", "", "", "", "", "", "", "", "", "", "", "", "", "", "", "", "", "", 
  "", "", "", "", "", "", "", "", 81.48, 2.722291*^6, 45.135, 43.5, 19.002, 
  13.778, 29524.265, 0.7, 342.989, 3.67, 21.3, 38., "", 6.56, 75.93, 0.882}, 
 {"LTU", "Europe", "Lithuania", "2020-03-19", 36., 9., 4.714, "", "", 0., 
  13.224, 3.306, 1.732, "", "", 0., "", "", "", "", "", "", "", "", "", "", 
  "", "", "", "", "", "", "", "", "", "", "", "", "", "", "", "", "", 81.48, 
  2.722291*^6, 45.135, 43.5, 19.002, 13.778, 29524.265, 0.7, 342.989, 3.67, 
  21.3, 38., "", 6.56, 75.93, 0.882}, {"LTU", "Europe", "Lithuania", 
  "2020-03-20", 47., 11., 6.143, "", "", 0., 17.265, 4.041, 2.257, "", "", 
  0., "", "", "", "", "", "", "", "", "", 114., 114., 0.042, 0.042, "", "", 
  "", "", "tests performed", "", "", "", "", "", "", "", "", "", 81.48, 
  2.722291*^6, 45.135, 43.5, 19.002, 13.778, 29524.265, 0.7, 342.989, 3.67, 
  21.3, 38., "", 6.56, 75.93, 0.882}, {"LTU", "Europe", "Lithuania", 
  "2020-03-21", 69., 22., 9., "", "", 0., 25.346, 8.081, 3.306, "", "", 0., 
  "", "", "", "", "", "", "", "", "", 332., 446., 0.164, 0.122, "", "", "", 
  "", "tests performed", "", "", "", "", "", "", "", "", "", 81.48, 
  2.722291*^6, 45.135, 43.5, 19.002, 13.778, 29524.265, 0.7, 342.989, 3.67, 
  21.3, 38., "", 6.56, 75.93, 0.882}, {"LTU", "Europe", "Lithuania", 
  "2020-03-22", 111., 42., 14.571, "", "", 0., 40.774, 15.428, 5.353, "", "", 
  0., "", "", "", "", "", "", "", 87.687, 32.211, 307., 753., 0.277, 0.113, 
  "", "", "", "", "tests performed", "", "", "", "", "", "", "", "", "", 
  81.48, 2.722291*^6, 45.135, 43.5, 19.002, 13.778, 29524.265, 0.7, 342.989, 
  3.67, 21.3, 38., "", 6.56, 75.93, 0.882}, {"LTU", "Europe", "Lithuania", 
  "2020-03-23", 128., 17., 16.571, "", "", 0., 47.019, 6.245, 6.087, "", "", 
  0., 1.67, "", "", "", "", "", "", "", "", 222., 975., 0.358, 0.082, "", "", 
  "", "", "tests performed", "", "", "", "", "", "", "", "", "", 81.48, 
  2.722291*^6, 45.135, 43.5, 19.002, 13.778, 29524.265, 0.7, 342.989, 3.67, 
  21.3, 38., "", 6.56, 75.93, 0.882}, {"LTU", "Europe", "Lithuania", 
  "2020-03-24", 166., 38., 21., 1., 1., 0.143, 60.978, 13.959, 7.714, 0.367, 
  0.367, 0.052, 1.68, "", "", "", "", "", "", "", "", 385., 1360., 0.5, 
  0.141, "", "", "", "", "tests performed", "", "", "", "", "", "", "", "", 
  "", 81.48, 2.722291*^6, 45.135, 43.5, 19.002, 13.778, 29524.265, 0.7, 
  342.989, 3.67, 21.3, 38., "", 6.56, 75.93, 0.882}, 
 {"LTU", "Europe", "Lithuania", "2020-03-25", 208., 42., 25.857, 2., 1., 
  0.286, 76.406, 15.428, 9.498, 0.735, 0.367, 0.105, 1.66, "", "", "", "", 
  "", "", "", "", 765., 2125., 0.781, 0.281, "", "", "", "", 
  "tests performed", "", "", "", "", "", "", "", "", "", 81.48, 2.722291*^6, 
  45.135, 43.5, 19.002, 13.778, 29524.265, 0.7, 342.989, 3.67, 21.3, 38., "", 
  6.56, 75.93, 0.882}, {"LTU", "Europe", "Lithuania", "2020-03-26", 263., 
  55., 32.429, 3., 1., 0.429, 96.61, 20.204, 11.912, 1.102, 0.367, 0.157, 
  1.62, "", "", "", "", "", "", "", "", 425., 2550., 0.937, 0.156, "", "", 
  0.072, 13.9, "tests performed", "", "", "", "", "", "", "", "", "", 81.48, 
  2.722291*^6, 45.135, 43.5, 19.002, 13.778, 29524.265, 0.7, 342.989, 3.67, 
  21.3, 38., "", 6.56, 75.93, 0.882}, {"LTU", "Europe", "Lithuania", 
  "2020-03-27", 292., 29., 35., 4., 1., 0.571, 107.263, 10.653, 12.857, 
  1.469, 0.367, 0.21, 1.56, "", "", "", "", "", "", "", "", 1160., 3710., 
  1.363, 0.426, 514., 0.189, 0.062, 16.1, "tests performed", "", "", "", "", 
  "", "", "", "", "", 81.48, 2.722291*^6, 45.135, 43.5, 19.002, 13.778, 
  29524.265, 0.7, 342.989, 3.67, 21.3, 38., "", 6.56, 75.93, 0.882}, 
 {"LTU", "Europe", "Lithuania", "2020-03-28", 339., 47., 38.571, 4., 0., 
  0.571, 124.527, 17.265, 14.169, 1.469, 0., 0.21, 1.52, "", "", "", "", "", 
  "", "", "", 996., 4706., 1.729, 0.366, 609., 0.224, 0.056, 17.9, 
  "tests performed", "", "", "", "", "", "", "", "", "", 81.48, 2.722291*^6, 
  45.135, 43.5, 19.002, 13.778, 29524.265, 0.7, 342.989, 3.67, 21.3, 38., "", 
  6.56, 75.93, 0.882}, {"LTU", "Europe", "Lithuania", "2020-03-29", 378., 
  39., 38.143, 4., 0., 0.571, 138.854, 14.326, 14.011, 1.469, 0., 0.21, 1.48, 
  "", "", "", "", "", "", 82.816, 30.421, 1007., 5713., 2.099, 0.37, 709., 
  0.26, 0.046, 21.7, "tests performed", "", "", "", "", "", "", "", "", "", 
  81.48, 2.722291*^6, 45.135, 43.5, 19.002, 13.778, 29524.265, 0.7, 342.989, 
  3.67, 21.3, 38., "", 6.56, 75.93, 0.882}, {"LTU", "Europe", "Lithuania", 
  "2020-03-30", 424., 46., 42.286, 4., 0., 0.571, 155.751, 16.898, 15.533, 
  1.469, 0., 0.21, 1.44, "", "", "", "", "", "", "", "", 1675., 7388., 2.714, 
  0.615, 916., 0.336, 0.045, 22.2, "tests performed", "", "", "", "", "", "", 
  "", "", "", 81.48, 2.722291*^6, 45.135, 43.5, 19.002, 13.778, 29524.265, 
  0.7, 342.989, 3.67, 21.3, 38., "", 6.56, 75.93, 0.882}, 
 {"LTU", "Europe", "Lithuania", "2020-03-31", 468., 44., 43.143, 4., 0., 
  0.429, 171.914, 16.163, 15.848, 1.469, 0., 0.157, 1.38, "", "", "", "", "", 
  "", "", "", 1475., 8863., 3.256, 0.542, 1072., 0.394, 0.041, 24.4, 
  "tests performed", "", "", "", "", "", "", "", "", "", 81.48, 2.722291*^6, 
  45.135, 43.5, 19.002, 13.778, 29524.265, 0.7, 342.989, 3.67, 21.3, 38., "", 
  6.56, 75.93, 0.882}, {"LTU", "Europe", "Lithuania", "2020-04-01", 512., 
  44., 43.429, 6., 2., 0.571, 188.077, 16.163, 15.953, 2.204, 0.735, 0.21, 
  1.34, "", "", "", "", "", "", "", "", 2293., 11156., 4.098, 0.842, 1290., 
  0.474, 0.036, 27.8, "tests performed", "", "", "", "", "", "", "", "", "", 
  81.48, 2.722291*^6, 45.135, 43.5, 19.002, 13.778, 29524.265, 0.7, 342.989, 
  3.67, 21.3, 38., "", 6.56, 75.93, 0.882}, {"LTU", "Europe", "Lithuania", 
  "2020-04-02", 579., 67., 45.143, 6., 0., 0.429, 212.689, 24.612, 16.583, 
  2.204, 0., 0.157, 1.29, "", "", "", "", "", "", "", "", 2503., 13659., 
  5.017, 0.919, 1587., 0.583, 0.034, 29.4, "tests performed", "", "", "", "", 
  "", "", "", "", "", 81.48, 2.722291*^6, 45.135, 43.5, 19.002, 13.778, 
  29524.265, 0.7, 342.989, 3.67, 21.3, 38., "", 6.56, 75.93, 0.882}, 
 {"LTU", "Europe", "Lithuania", "2020-04-03", 631., 52., 48.429, 6., 0., 
  0.286, 231.79, 19.102, 17.79, 2.204, 0., 0.105, 1.24, "", "", "", "", "", 
  "", "", "", 2306., 15965., 5.865, 0.847, 1751., 0.643, 0.031, 32.3, 
  "tests performed", "", "", "", "", "", "", "", "", "", 81.48, 2.722291*^6, 
  45.135, 43.5, 19.002, 13.778, 29524.265, 0.7, 342.989, 3.67, 21.3, 38., "", 
  6.56, 75.93, 0.882}, {"LTU", "Europe", "Lithuania", "2020-04-04", 683., 
  52., 49.143, 7., 1., 0.429, 250.892, 19.102, 18.052, 2.571, 0.367, 0.157, 
  1.18, "", "", "", "", "", "", "", "", 2325., 18290., 6.719, 0.854, 1941., 
  0.713, 0.029, 34.5, "tests performed", "", "", "", "", "", "", "", "", "", 
  81.48, 2.722291*^6, 45.135, 43.5, 19.002, 13.778, 29524.265, 0.7, 342.989, 
  3.67, 21.3, 38., "", 6.56, 75.93, 0.882}, {"LTU", "Europe", "Lithuania", 
  "2020-04-05", 716., 33., 48.286, 8., 1., 0.571, 263.014, 12.122, 17.737, 
  2.939, 0.367, 0.21, 1.12, "", "", "", "", "", "", 63.33, 23.263, 2169., 
  20459., 7.515, 0.797, 2107., 0.774, 0.028, 35.7, "tests performed", "", "", 
  "", "", "", "", "", "", "", 81.48, 2.722291*^6, 45.135, 43.5, 19.002, 
  13.778, 29524.265, 0.7, 342.989, 3.67, 21.3, 38., "", 6.56, 75.93, 0.882}, 
 {"LTU", "Europe", "Lithuania", "2020-04-06", 750., 34., 46.571, 10., 2., 
  0.857, 275.503, 12.489, 17.107, 3.673, 0.735, 0.315, 1.08, "", "", "", "", 
  "", "", "", "", 1798., 22257., 8.176, 0.66, 2124., 0.78, 0.025, 40., 
  "tests performed", "", "", "", "", "", "", "", "", "", 81.48, 2.722291*^6, 
  45.135, 43.5, 19.002, 13.778, 29524.265, 0.7, 342.989, 3.67, 21.3, 38., "", 
  6.56, 75.93, 0.882}, {"LTU", "Europe", "Lithuania", "2020-04-07", 783., 
  33., 45., 11., 1., 1., 287.625, 12.122, 16.53, 4.041, 0.367, 0.367, 1.03, 
  "", "", "", "", "", "", "", "", 1944., 24201., 8.89, 0.714, 2191., 0.805, 
  0.025, 40., "tests performed", "", "", "", "", "", "", "", "", "", 81.48, 
  2.722291*^6, 45.135, 43.5, 19.002, 13.778, 29524.265, 0.7, 342.989, 3.67, 
  21.3, 38., "", 6.56, 75.93, 0.882}, {"LTU", "Europe", "Lithuania", 
  "2020-04-08", 821., 38., 44.143, 11., 0., 0.714, 301.584, 13.959, 16.215, 
  4.041, 0., 0.262, 1., "", "", "", "", "", "", "", "", 2153., 26354., 9.681, 
  0.791, 2171., 0.797, 0.024, 41.7, "tests performed", "", "", "", "", "", 
  "", "", "", "", 81.48, 2.722291*^6, 45.135, 43.5, 19.002, 13.778, 
  29524.265, 0.7, 342.989, 3.67, 21.3, 38., "", 6.56, 75.93, 0.882}, 
 {"LTU", "Europe", "Lithuania", "2020-04-09", 858., 37., 39.857, 11., 0., 
  0.714, 315.176, 13.591, 14.641, 4.041, 0., 0.262, 0.96, "", "", "", "", "", 
  "", "", "", 3234., 29588., 10.869, 1.188, 2276., 0.836, 0.022, 45.5, 
  "tests performed", "", "", "", "", "", "", "", "", "", 81.48, 2.722291*^6, 
  45.135, 43.5, 19.002, 13.778, 29524.265, 0.7, 342.989, 3.67, 21.3, 38., "", 
  6.56, 75.93, 0.882}, {"LTU", "Europe", "Lithuania", "2020-04-10", 896., 
  38., 37.857, 12., 1., 0.857, 329.135, 13.959, 13.906, 4.408, 0.367, 0.315, 
  0.93, "", "", "", "", "", "", "", "", 2769., 32357., 11.886, 1.017, 2342., 
  0.86, 0.021, 47.6, "tests performed", "", "", "", "", "", "", "", "", "", 
  87.04, 2.722291*^6, 45.135, 43.5, 19.002, 13.778, 29524.265, 0.7, 342.989, 
  3.67, 21.3, 38., "", 6.56, 75.93, 0.882}, {"LTU", "Europe", "Lithuania", 
  "2020-04-11", 926., 30., 34.714, 13., 1., 0.857, 340.155, 11.02, 12.752, 
  4.775, 0.367, 0.315, 0.91, "", "", "", "", "", "", "", "", 2751., 35108., 
  12.896, 1.011, 2403., 0.883, 0.022, 45.5, "tests performed", "", "", "", 
  "", "", "", "", "", "", 87.04, 2.722291*^6, 45.135, 43.5, 19.002, 13.778, 
  29524.265, 0.7, 342.989, 3.67, 21.3, 38., "", 6.56, 75.93, 0.882}, 
 {"LTU", "Europe", "Lithuania", "2020-04-12", 952., 26., 33.714, 14., 1., 
  0.857, 349.705, 9.551, 12.385, 5.143, 0.367, 0.315, 0.88, "", "", "", "", 
  "", "", 32.152, 11.811, 845., 35953., 13.207, 0.31, 2213., 0.813, 0.023, 
  43.5, "tests performed", "", "", "", "", "", "", "", "", "", 87.04, 
  2.722291*^6, 45.135, 43.5, 19.002, 13.778, 29524.265, 0.7, 342.989, 3.67, 
  21.3, 38., "", 6.56, 75.93, 0.882}, {"LTU", "Europe", "Lithuania", 
  "2020-04-13", 970., 18., 31.429, 15., 1., 0.714, 356.318, 6.612, 11.545, 
  5.51, 0.367, 0.262, 0.87, "", "", "", "", "", "", "", "", 754., 36707., 
  13.484, 0.277, 2064., 0.758, 0.023, 43.5, "tests performed", "", "", "", 
  "", "", "", "", "", "", 87.04, 2.722291*^6, 45.135, 43.5, 19.002, 13.778, 
  29524.265, 0.7, 342.989, 3.67, 21.3, 38., "", 6.56, 75.93, 0.882}, 
 {"LTU", "Europe", "Lithuania", "2020-04-14", 977., 7., 27.714, 16., 1., 
  0.714, 358.889, 2.571, 10.181, 5.877, 0.367, 0.262, 0.86, "", "", "", "", 
  "", "", "", "", 1621., 38328., 14.079, 0.595, 2018., 0.741, 0.022, 45.5, 
  "tests performed", "", "", "", "", "", "", "", "", "", 81.48, 2.722291*^6, 
  45.135, 43.5, 19.002, 13.778, 29524.265, 0.7, 342.989, 3.67, 21.3, 38., "", 
  6.56, 75.93, 0.882}, {"LTU", "Europe", "Lithuania", "2020-04-15", 995., 
  18., 24.857, 20., 4., 1.286, 365.501, 6.612, 9.131, 7.347, 1.469, 0.472, 
  0.88, "", "", "", "", "", "", "", "", 3013., 41341., 15.186, 1.107, 2141., 
  0.786, 0.02, 50., "tests performed", "", "", "", "", "", "", "", "", "", 
  81.48, 2.722291*^6, 45.135, 43.5, 19.002, 13.778, 29524.265, 0.7, 342.989, 
  3.67, 21.3, 38., "", 6.56, 75.93, 0.882}, {"LTU", "Europe", "Lithuania", 
  "2020-04-16", 1022., 27., 23.429, 20., 0., 1.286, 375.419, 9.918, 8.606, 
  7.347, 0., 0.472, 0.9, "", "", "", "", "", "", "", "", 4258., 45599., 
  16.75, 1.564, 2287., 0.84, 0.019, 52.6, "tests performed", "", "", "", "", 
  "", "", "", "", "", 81.48, 2.722291*^6, 45.135, 43.5, 19.002, 13.778, 
  29524.265, 0.7, 342.989, 3.67, 21.3, 38., "", 6.56, 75.93, 0.882}, 
 {"LTU", "Europe", "Lithuania", "2020-04-17", 1050., 28., 22., 21., 1., 
  1.286, 385.705, 10.285, 8.081, 7.714, 0.367, 0.472, 0.93, "", "", "", "", 
  "", "", "", "", 5264., 50863., 18.684, 1.934, 2644., 0.971, 0.019, 52.6, 
  "tests performed", "", "", "", "", "", "", "", "", "", 81.48, 2.722291*^6, 
  45.135, 43.5, 19.002, 13.778, 29524.265, 0.7, 342.989, 3.67, 21.3, 38., "", 
  6.56, 75.93, 0.882}, {"LTU", "Europe", "Lithuania", "2020-04-18", 1091., 
  41., 23.571, 22., 1., 1.286, 400.765, 15.061, 8.659, 8.081, 0.367, 0.472, 
  0.95, "", "", "", "", "", "", "", "", 5807., 56670., 20.817, 2.133, 3080., 
  1.131, 0.018, 55.6, "tests performed", "", "", "", "", "", "", "", "", "", 
  81.48, 2.722291*^6, 45.135, 43.5, 19.002, 13.778, 29524.265, 0.7, 342.989, 
  3.67, 21.3, 38., "", 6.56, 75.93, 0.882}, {"LTU", "Europe", "Lithuania", 
  "2020-04-19", 1153., 62., 28.714, 23., 1., 1.286, 423.54, 22.775, 10.548, 
  8.449, 0.367, 0.472, 0.96, "", "", "", "", "", "", 38.972, 14.316, 2768., 
  59438., 21.834, 1.017, 3355., 1.232, 0.016, 62.5, "tests performed", "", 
  "", "", "", "", "", "", "", "", 81.48, 2.722291*^6, 45.135, 43.5, 19.002, 
  13.778, 29524.265, 0.7, 342.989, 3.67, 21.3, 38., "", 6.56, 75.93, 0.882}, 
 {"LTU", "Europe", "Lithuania", "2020-04-20", 1173., 20., 29., 26., 3., 
  1.571, 430.887, 7.347, 10.653, 9.551, 1.102, 0.577, 0.93, "", "", "", "", 
  "", "", "", "", 3151., 62589., 22.991, 1.157, 3697., 1.358, 0.015, 66.7, 
  "tests performed", "", "", "", "", "", "", "", "", "", 81.48, 2.722291*^6, 
  45.135, 43.5, 19.002, 13.778, 29524.265, 0.7, 342.989, 3.67, 21.3, 38., "", 
  6.56, 75.93, 0.882}, {"LTU", "Europe", "Lithuania", "2020-04-21", 1226., 
  53., 35.571, 26., 0., 1.429, 450.356, 19.469, 13.067, 9.551, 0., 0.525, 
  0.9, "", "", "", "", "", "", "", "", 5544., 68133., 25.028, 2.037, 4258., 
  1.564, 0.014, 71.4, "tests performed", "", "", "", "", "", "", "", "", "", 
  81.48, 2.722291*^6, 45.135, 43.5, 19.002, 13.778, 29524.265, 0.7, 342.989, 
  3.67, 21.3, 38., "", 6.56, 75.93, 0.882}, {"LTU", "Europe", "Lithuania", 
  "2020-04-22", 1250., 24., 36.429, 27., 1., 1., 459.172, 8.816, 13.382, 
  9.918, 0.367, 0.367, 0.85, "", "", "", "", "", "", "", "", 6681., 74814., 
  27.482, 2.454, 4782., 1.757, 0.012, 83.3, "tests performed", "", "", "", 
  "", "", "", "", "", "", 81.48, 2.722291*^6, 45.135, 43.5, 19.002, 13.778, 
  29524.265, 0.7, 342.989, 3.67, 21.3, 38., "", 6.56, 75.93, 0.882}, 
 {"LTU", "Europe", "Lithuania", "2020-04-23", 1272., 22., 35.714, 27., 0., 
  1., 467.254, 8.081, 13.119, 9.918, 0., 0.367, 0.8, "", "", "", "", "", "", 
  "", "", 7354., 82168., 30.183, 2.701, 5224., 1.919, 0.011, 90.9, 
  "tests performed", "", "", "", "", "", "", "", "", "", 81.48, 2.722291*^6, 
  45.135, 43.5, 19.002, 13.778, 29524.265, 0.7, 342.989, 3.67, 21.3, 38., "", 
  6.56, 75.93, 0.882}, {"LTU", "Europe", "Lithuania", "2020-04-24", 1291., 
  19., 34.429, 28., 1., 1., 474.233, 6.979, 12.647, 10.285, 0.367, 0.367, 
  0.75, "", "", "", "", "", "", "", "", 7429., 89597., 32.912, 2.729, 5533., 
  2.032, 0.009, 111.1, "tests performed", "", "", "", "", "", "", "", "", "", 
  81.48, 2.722291*^6, 45.135, 43.5, 19.002, 13.778, 29524.265, 0.7, 342.989, 
  3.67, 21.3, 38., "", 6.56, 75.93, 0.882}, {"LTU", "Europe", "Lithuania", 
  "2020-04-25", 1301., 10., 30., 29., 1., 1., 477.906, 3.673, 11.02, 10.653, 
  0.367, 0.367, 0.72, "", "", "", "", "", "", "", "", 6786., 96383., 35.405, 
  2.493, 5673., 2.084, 0.007, 142.9, "tests performed", "", "", "", "", "", 
  "", "", "", "", 81.48, 2.722291*^6, 45.135, 43.5, 19.002, 13.778, 
  29524.265, 0.7, 342.989, 3.67, 21.3, 38., "", 6.56, 75.93, 0.882}, 
 {"LTU", "Europe", "Lithuania", "2020-04-26", 1316., 15., 23.286, 31., 2., 
  1.143, 483.416, 5.51, 8.554, 11.387, 0.735, 0.42, 0.71, "", "", "", "", "", 
  "", 27.28, 10.021, 3213., 99596., 36.585, 1.18, 5737., 2.107, 0.007, 142.9, 
  "tests performed", "", "", "", "", "", "", "", "", "", 81.48, 2.722291*^6, 
  45.135, 43.5, 19.002, 13.778, 29524.265, 0.7, 342.989, 3.67, 21.3, 38., "", 
  6.56, 75.93, 0.882}, {"LTU", "Europe", "Lithuania", "2020-04-27", 1328., 
  12., 22.143, 32., 1., 0.857, 487.824, 4.408, 8.134, 11.755, 0.367, 0.315, 
  0.7, "", "", "", "", "", "", "", "", 2773., 102369., 37.604, 1.019, 5683., 
  2.088, 0.007, 142.9, "tests performed", "", "", "", "", "", "", "", "", "", 
  77.78, 2.722291*^6, 45.135, 43.5, 19.002, 13.778, 29524.265, 0.7, 342.989, 
  3.67, 21.3, 38., "", 6.56, 75.93, 0.882}, {"LTU", "Europe", "Lithuania", 
  "2020-04-28", 1337., 9., 15.857, 32., 0., 0.857, 491.13, 3.306, 5.825, 
  11.755, 0., 0.315, 0.69, "", "", "", "", "", "", "", "", 5862., 108231., 
  39.757, 2.153, 5728., 2.104, 0.007, 142.9, "tests performed", "", "", "", 
  "", "", "", "", "", "", 77.78, 2.722291*^6, 45.135, 43.5, 19.002, 13.778, 
  29524.265, 0.7, 342.989, 3.67, 21.3, 38., "", 6.56, 75.93, 0.882}, 
 {"LTU", "Europe", "Lithuania", "2020-04-29", 1364., 27., 16.286, 32., 0., 
  0.714, 501.049, 9.918, 5.982, 11.755, 0., 0.262, 0.68, "", "", "", "", "", 
  "", "", "", 6921., 115152., 42.3, 2.542, 5763., 2.117, 0.007, 142.9, 
  "tests performed", "", "", "", "", "", "", "", "", "", 77.78, 2.722291*^6, 
  45.135, 43.5, 19.002, 13.778, 29524.265, 0.7, 342.989, 3.67, 21.3, 38., "", 
  6.56, 75.93, 0.882}, {"LTU", "Europe", "Lithuania", "2020-04-30", 1375., 
  11., 14.714, 32., 0., 0.714, 505.089, 4.041, 5.405, 11.755, 0., 0.262, 
  0.67, "", "", "", "", "", "", "", "", 7638., 122790., 45.105, 2.806, 5803., 
  2.132, 0.006, 166.7, "tests performed", "", "", "", "", "", "", "", "", "", 
  77.78, 2.722291*^6, 45.135, 43.5, 19.002, 13.778, 29524.265, 0.7, 342.989, 
  3.67, 21.3, 38., "", 6.56, 75.93, 0.882}, {"LTU", "Europe", "Lithuania", 
  "2020-05-01", 1389., 14., 14., 32., 0., 0.571, 510.232, 5.143, 5.143, 
  11.755, 0., 0.21, 0.65, "", "", "", "", "", "", "", "", 7080., 129870., 
  47.706, 2.601, 5753., 2.113, 0.007, 142.9, "tests performed", "", "", "", 
  "", "", "", "", "", "", 77.78, 2.722291*^6, 45.135, 43.5, 19.002, 13.778, 
  29524.265, 0.7, 342.989, 3.67, 21.3, 38., "", 6.56, 75.93, 0.882}, 
 {"LTU", "Europe", "Lithuania", "2020-05-02", 1394., 5., 13.286, 33., 1., 
  0.571, 512.069, 1.837, 4.88, 12.122, 0.367, 0.21, 0.64, "", "", "", "", "", 
  "", "", "", 2712., 132582., 48.702, 0.996, 5171., 1.9, 0.007, 142.9, 
  "tests performed", "", "", "", "", "", "", "", "", "", 77.78, 2.722291*^6, 
  45.135, 43.5, 19.002, 13.778, 29524.265, 0.7, 342.989, 3.67, 21.3, 38., "", 
  6.56, 75.93, 0.882}, {"LTU", "Europe", "Lithuania", "2020-05-03", 1399., 
  5., 11.857, 33., 0., 0.286, 513.905, 1.837, 4.356, 12.122, 0., 0.105, 0.65, 
  "", "", "", "", "", "", 14.615, 5.368, 2378., 134960., 49.576, 0.874, 
  5052., 1.856, 0.006, 166.7, "tests performed", "", "", "", "", "", "", "", 
  "", "", 77.78, 2.722291*^6, 45.135, 43.5, 19.002, 13.778, 29524.265, 0.7, 
  342.989, 3.67, 21.3, 38., "", 6.56, 75.93, 0.882}, 
 {"LTU", "Europe", "Lithuania", "2020-05-04", 1407., 8., 11.286, 33., 0., 
  0.143, 516.844, 2.939, 4.146, 12.122, 0., 0.052, 0.67, "", "", "", "", "", 
  "", "", "", 4027., 138987., 51.055, 1.479, 5231., 1.922, 0.006, 166.7, 
  "tests performed", "", "", "", "", "", "", "", "", "", 77.78, 2.722291*^6, 
  45.135, 43.5, 19.002, 13.778, 29524.265, 0.7, 342.989, 3.67, 21.3, 38., "", 
  6.56, 75.93, 0.882}, {"LTU", "Europe", "Lithuania", "2020-05-05", 1410., 
  3., 10.429, 33., 0., 0.143, 517.946, 1.102, 3.831, 12.122, 0., 0.052, 0.69, 
  "", "", "", "", "", "", "", "", 6384., 145371., 53.4, 2.345, 5306., 1.949, 
  0.006, 166.7, "tests performed", "", "", "", "", "", "", "", "", "", 77.78, 
  2.722291*^6, 45.135, 43.5, 19.002, 13.778, 29524.265, 0.7, 342.989, 3.67, 
  21.3, 38., "", 6.56, 75.93, 0.882}, {"LTU", "Europe", "Lithuania", 
  "2020-05-06", 1416., 6., 7.429, 34., 1., 0.286, 520.15, 2.204, 2.729, 
  12.489, 0.367, 0.105, 0.72, "", "", "", "", "", "", "", "", 7241., 152612., 
  56.06, 2.66, 5351., 1.966, 0.005, 200., "tests performed", "", "", "", "", 
  "", "", "", "", "", 77.78, 2.722291*^6, 45.135, 43.5, 19.002, 13.778, 
  29524.265, 0.7, 342.989, 3.67, 21.3, 38., "", 6.56, 75.93, 0.882}, 
 {"LTU", "Europe", "Lithuania", "2020-05-07", 1421., 5., 6.571, 35., 1., 
  0.429, 521.987, 1.837, 2.414, 12.857, 0.367, 0.157, 0.77, "", "", "", "", 
  "", "", "", "", 8161., 160773., 59.058, 2.998, 5426., 1.993, 0.005, 200., 
  "tests performed", "", "", "", "", "", "", "", "", "", 77.78, 2.722291*^6, 
  45.135, 43.5, 19.002, 13.778, 29524.265, 0.7, 342.989, 3.67, 21.3, 38., "", 
  6.56, 75.93, 0.882}, {"LTU", "Europe", "Lithuania", "2020-05-08", 1430., 
  9., 5.857, 35., 0., 0.429, 525.293, 3.306, 2.152, 12.857, 0., 0.157, 0.83, 
  "", "", "", "", "", "", "", "", 7826., 168599., 61.933, 2.875, 5533., 
  2.032, 0.005, 200., "tests performed", "", "", "", "", "", "", "", "", "", 
  77.78, 2.722291*^6, 45.135, 43.5, 19.002, 13.778, 29524.265, 0.7, 342.989, 
  3.67, 21.3, 38., "", 6.56, 75.93, 0.882}, {"LTU", "Europe", "Lithuania", 
  "2020-05-09", 1459., 29., 9.286, 35., 0., 0.286, 535.946, 10.653, 3.411, 
  12.857, 0., 0.105, 0.88, "", "", "", "", "", "", "", "", 5671., 174270., 
  64.016, 2.083, 5955., 2.187, 0.005, 200., "tests performed", "", "", "", 
  "", "", "", "", "", "", 77.78, 2.722291*^6, 45.135, 43.5, 19.002, 13.778, 
  29524.265, 0.7, 342.989, 3.67, 21.3, 38., "", 6.56, 75.93, 0.882}, 
 {"LTU", "Europe", "Lithuania", "2020-05-10", 1471., 12., 10.286, 36., 1., 
  0.429, 540.354, 4.408, 3.778, 13.224, 0.367, 0.157, 0.89, "", "", "", "", 
  "", "", 29.229, 10.737, 2337., 176607., 64.874, 0.858, 5950., 2.186, 0.005, 
  200., "tests performed", "", "", "", "", "", "", "", "", "", 77.78, 
  2.722291*^6, 45.135, 43.5, 19.002, 13.778, 29524.265, 0.7, 342.989, 3.67, 
  21.3, 38., "", 6.56, 75.93, 0.882}, {"LTU", "Europe", "Lithuania", 
  "2020-05-11", 1479., 8., 10.286, 36., 0., 0.429, 543.292, 2.939, 3.778, 
  13.224, 0., 0.157, 0.89, "", "", "", "", "", "", "", "", 4259., 180866., 
  66.439, 1.564, 5983., 2.198, 0.005, 200., "tests performed", "", "", "", 
  "", "", "", "", "", "", 75., 2.722291*^6, 45.135, 43.5, 19.002, 13.778, 
  29524.265, 0.7, 342.989, 3.67, 21.3, 38., "", 6.56, 75.93, 0.882}, 
 {"LTU", "Europe", "Lithuania", "2020-05-12", 1488., 9., 11.143, 39., 3., 
  0.857, 546.598, 3.306, 4.093, 14.326, 1.102, 0.315, 0.89, "", "", "", "", 
  "", "", "", "", 7003., 187869., 69.011, 2.572, 6071., 2.23, 0.005, 200., 
  "tests performed", "", "", "", "", "", "", "", "", "", 75., 2.722291*^6, 
  45.135, 43.5, 19.002, 13.778, 29524.265, 0.7, 342.989, 3.67, 21.3, 38., "", 
  6.56, 75.93, 0.882}, {"LTU", "Europe", "Lithuania", "2020-05-13", 1502., 
  14., 12.286, 39., 0., 0.714, 551.741, 5.143, 4.513, 14.326, 0., 0.262, 
  0.89, "", "", "", "", "", "", "", "", 7943., 195812., 71.929, 2.918, 6171., 
  2.267, 0.004, 250., "tests performed", "", "", "", "", "", "", "", "", "", 
  75., 2.722291*^6, 45.135, 43.5, 19.002, 13.778, 29524.265, 0.7, 342.989, 
  3.67, 21.3, 38., "", 6.56, 75.93, 0.882}, {"LTU", "Europe", "Lithuania", 
  "2020-05-14", 1511., 9., 12.857, 39., 0., 0.571, 555.047, 3.306, 4.723, 
  14.326, 0., 0.21, 0.89, "", "", "", "", "", "", "", "", 7430., 203242., 
  74.658, 2.729, 6067., 2.229, 0.005, 200., "tests performed", "", "", "", 
  "", "", "", "", "", "", 75., 2.722291*^6, 45.135, 43.5, 19.002, 13.778, 
  29524.265, 0.7, 342.989, 3.67, 21.3, 38., "", 6.56, 75.93, 0.882}, 
 {"LTU", "Europe", "Lithuania", "2020-05-15", 1521., 10., 13., 41., 2., 
  0.857, 558.721, 3.673, 4.775, 15.061, 0.735, 0.315, 0.89, "", "", "", "", 
  "", "", "", "", 8272., 211514., 77.697, 3.039, 6131., 2.252, 0.004, 250., 
  "tests performed", "", "", "", "", "", "", "", "", "", 75., 2.722291*^6, 
  45.135, 43.5, 19.002, 13.778, 29524.265, 0.7, 342.989, 3.67, 21.3, 38., "", 
  6.56, 75.93, 0.882}, {"LTU", "Europe", "Lithuania", "2020-05-16", 1536., 
  15., 11., 42., 1., 1., 564.231, 5.51, 4.041, 15.428, 0.367, 0.367, 0.9, "", 
  "", "", "", "", "", "", "", 5712., 217226., 79.795, 2.098, 6137., 2.254, 
  0.004, 250., "tests performed", "", "", "", "", "", "", "", "", "", 75., 
  2.722291*^6, 45.135, 43.5, 19.002, 13.778, 29524.265, 0.7, 342.989, 3.67, 
  21.3, 38., "", 6.56, 75.93, 0.882}, {"LTU", "Europe", "Lithuania", 
  "2020-05-17", 1545., 9., 10.571, 43., 1., 1., 567.537, 3.306, 3.883, 
  15.796, 0.367, 0.367, 0.9, "", "", "", "", "", "", 14.615, 5.368, 2502., 
  219728., 80.714, 0.919, 6160., 2.263, 0.004, 250., "tests performed", "", 
  "", "", "", "", "", "", "", "", 75., 2.722291*^6, 45.135, 43.5, 19.002, 
  13.778, 29524.265, 0.7, 342.989, 3.67, 21.3, 38., "", 6.56, 75.93, 0.882}, 
 {"LTU", "Europe", "Lithuania", "2020-05-18", 1551., 6., 10.286, 45., 2., 
  1.286, 569.741, 2.204, 3.778, 16.53, 0.735, 0.472, 0.91, "", "", "", "", 
  "", "", "", "", 4695., 224423., 82.439, 1.725, 6222., 2.286, 0.005, 200., 
  "tests performed", "", "", "", "", "", "", "", "", "", 71.3, 2.722291*^6, 
  45.135, 43.5, 19.002, 13.778, 29524.265, 0.7, 342.989, 3.67, 21.3, 38., "", 
  6.56, 75.93, 0.882}, {"LTU", "Europe", "Lithuania", "2020-05-19", 1559., 
  8., 10.143, 45., 0., 0.857, 572.679, 2.939, 3.726, 16.53, 0., 0.315, 0.92, 
  "", "", "", "", "", "", "", "", 7737., 232160., 85.281, 2.842, 6327., 
  2.324, 0.005, 200., "tests performed", "", "", "", "", "", "", "", "", "", 
  71.3, 2.722291*^6, 45.135, 43.5, 19.002, 13.778, 29524.265, 0.7, 342.989, 
  3.67, 21.3, 38., "", 6.56, 75.93, 0.882}, {"LTU", "Europe", "Lithuania", 
  "2020-05-20", 1580., 21., 11.143, 46., 1., 1., 580.393, 7.714, 4.093, 
  16.898, 0.367, 0.367, 0.93, "", "", "", "", "", "", "", "", 7153., 239313., 
  87.909, 2.628, 6214., 2.283, 0.005, 200., "tests performed", "", "", "", 
  "", "", "", "", "", "", 71.3, 2.722291*^6, 45.135, 43.5, 19.002, 13.778, 
  29524.265, 0.7, 342.989, 3.67, 21.3, 38., "", 6.56, 75.93, 0.882}, 
 {"LTU", "Europe", "Lithuania", "2020-05-21", 1592., 12., 11.571, 46., 0., 
  1., 584.802, 4.408, 4.251, 16.898, 0., 0.367, 0.9, "", "", "", "", "", "", 
  "", "", 6498., 245811., 90.296, 2.387, 6081., 2.234, 0.005, 200., 
  "tests performed", "", "", "", "", "", "", "", "", "", 71.3, 2.722291*^6, 
  45.135, 43.5, 19.002, 13.778, 29524.265, 0.7, 342.989, 3.67, 21.3, 38., "", 
  6.56, 75.93, 0.882}, {"LTU", "Europe", "Lithuania", "2020-05-22", 1598., 
  6., 11., 46., 0., 0.714, 587.006, 2.204, 4.041, 16.898, 0., 0.262, 0.88, 
  "", "", "", "", "", "", "", "", 5123., 250934., 92.178, 1.882, 5631., 
  2.068, 0.006, 166.7, "tests performed", "", "", "", "", "", "", "", "", "", 
  71.3, 2.722291*^6, 45.135, 43.5, 19.002, 13.778, 29524.265, 0.7, 342.989, 
  3.67, 21.3, 38., "", 6.56, 75.93, 0.882}, {"LTU", "Europe", "Lithuania", 
  "2020-05-23", 1612., 14., 10.857, 47., 1., 0.714, 592.148, 5.143, 3.988, 
  17.265, 0.367, 0.262, 0.86, "", "", "", "", "", "", "", "", 3900., 254834., 
  93.61, 1.433, 5373., 1.974, 0.006, 166.7, "tests performed", "", "", "", 
  "", "", "", "", "", "", 71.3, 2.722291*^6, 45.135, 43.5, 19.002, 13.778, 
  29524.265, 0.7, 342.989, 3.67, 21.3, 38., "", 6.56, 75.93, 0.882}, 
 {"LTU", "Europe", "Lithuania", "2020-05-24", 1618., 6., 10.429, 48., 1., 
  0.714, 594.352, 2.204, 3.831, 17.632, 0.367, 0.262, 0.84, "", "", "", "", 
  "", "", 6.82, 2.505, 1940., 256774., 94.323, 0.713, 5292., 1.944, 0.006, 
  166.7, "tests performed", "", "", "", "", "", "", "", "", "", 71.3, 
  2.722291*^6, 45.135, 43.5, 19.002, 13.778, 29524.265, 0.7, 342.989, 3.67, 
  21.3, 38., "", 6.56, 75.93, 0.882}, {"LTU", "Europe", "Lithuania", 
  "2020-05-25", 1628., 10., 11., 49., 1., 0.571, 598.026, 3.673, 4.041, 18., 
  0.367, 0.21, 0.84, "", "", "", "", "", "", "", "", 3916., 260690., 95.761, 
  1.438, 5181., 1.903, 0.006, 166.7, "tests performed", "", "", "", "", "", 
  "", "", "", "", 71.3, 2.722291*^6, 45.135, 43.5, 19.002, 13.778, 29524.265, 
  0.7, 342.989, 3.67, 21.3, 38., "", 6.56, 75.93, 0.882}, 
 {"LTU", "Europe", "Lithuania", "2020-05-26", 1632., 4., 10.429, 51., 2., 
  0.857, 599.495, 1.469, 3.831, 18.734, 0.735, 0.315, 0.82, "", "", "", "", 
  "", "", "", "", 5527., 266217., 97.792, 2.03, 4865., 1.787, 0.006, 166.7, 
  "tests performed", "", "", "", "", "", "", "", "", "", 71.3, 2.722291*^6, 
  45.135, 43.5, 19.002, 13.778, 29524.265, 0.7, 342.989, 3.67, 21.3, 38., "", 
  6.56, 75.93, 0.882}, {"LTU", "Europe", "Lithuania", "2020-05-27", 1640., 
  8., 8.571, 51., 0., 0.714, 602.434, 2.939, 3.149, 18.734, 0., 0.262, 0.81, 
  "", "", "", "", "", "", "", "", 6268., 272485., 100.094, 2.302, 4739., 
  1.741, 0.006, 166.7, "tests performed", "", "", "", "", "", "", "", "", "", 
  71.3, 2.722291*^6, 45.135, 43.5, 19.002, 13.778, 29524.265, 0.7, 342.989, 
  3.67, 21.3, 38., "", 6.56, 75.93, 0.882}, {"LTU", "Europe", "Lithuania", 
  "2020-05-28", 1649., 9., 8.143, 52., 1., 0.857, 605.74, 3.306, 2.991, 
  19.102, 0.367, 0.315, 0.8, "", "", "", "", "", "", "", "", 6619., 279104., 
  102.525, 2.431, 4756., 1.747, 0.005, 200., "tests performed", "", "", "", 
  "", "", "", "", "", "", 71.3, 2.722291*^6, 45.135, 43.5, 19.002, 13.778, 
  29524.265, 0.7, 342.989, 3.67, 21.3, 38., "", 6.56, 75.93, 0.882}, 
 {"LTU", "Europe", "Lithuania", "2020-05-29", 1654., 5., 8., 52., 0., 0.857, 
  607.576, 1.837, 2.939, 19.102, 0., 0.315, 0.79, "", "", "", "", "", "", "", 
  "", 5400., 284504., 104.509, 1.984, 4796., 1.762, 0.005, 200., 
  "tests performed", "", "", "", "", "", "", "", "", "", 71.3, 2.722291*^6, 
  45.135, 43.5, 19.002, 13.778, 29524.265, 0.7, 342.989, 3.67, 21.3, 38., "", 
  6.56, 75.93, 0.882}, {"LTU", "Europe", "Lithuania", "2020-05-30", 1662., 
  8., 7.143, 54., 2., 1., 610.515, 2.939, 2.624, 19.836, 0.735, 0.367, 0.79, 
  "", "", "", "", "", "", "", "", 4609., 289113., 106.202, 1.693, 4897., 
  1.799, 0.005, 200., "tests performed", "", "", "", "", "", "", "", "", "", 
  67.59, 2.722291*^6, 45.135, 43.5, 19.002, 13.778, 29524.265, 0.7, 342.989, 
  3.67, 21.3, 38., "", 6.56, 75.93, 0.882}, {"LTU", "Europe", "Lithuania", 
  "2020-05-31", 1667., 5., 7., 54., 0., 0.857, 612.352, 1.837, 2.571, 19.836, 
  0., 0.315, 0.79, "", "", "", "", "", "", 6.82, 2.505, 2142., 291255., 
  106.989, 0.787, 4926., 1.81, 0.005, 200., "tests performed", "", "", "", 
  "", "", "", "", "", "", 67.59, 2.722291*^6, 45.135, 43.5, 19.002, 13.778, 
  29524.265, 0.7, 342.989, 3.67, 21.3, 38., "", 6.56, 75.93, 0.882}, 
 {"LTU", "Europe", "Lithuania", "2020-06-01", 1671., 4., 6.143, 55., 1., 
  0.857, 613.821, 1.469, 2.257, 20.204, 0.367, 0.315, 0.81, "", "", "", "", 
  "", "", "", "", 3704., 294959., 108.35, 1.361, 4896., 1.798, 0.005, 200., 
  "tests performed", "", "", "", "", "", "", "", "", "", 50.93, 2.722291*^6, 
  45.135, 43.5, 19.002, 13.778, 29524.265, 0.7, 342.989, 3.67, 21.3, 38., "", 
  6.56, 75.93, 0.882}, {"LTU", "Europe", "Lithuania", "2020-06-02", 1676., 
  5., 6.286, 55., 0., 0.571, 615.658, 1.837, 2.309, 20.204, 0., 0.21, 0.82, 
  "", "", "", "", "", "", "", "", 6086., 301045., 110.585, 2.236, 4975., 
  1.828, 0.005, 200., "tests performed", "", "", "", "", "", "", "", "", "", 
  50.93, 2.722291*^6, 45.135, 43.5, 19.002, 13.778, 29524.265, 0.7, 342.989, 
  3.67, 21.3, 38., "", 6.56, 75.93, 0.882}, {"LTU", "Europe", "Lithuania", 
  "2020-06-03", 1679., 3., 5.571, 55., 0., 0.571, 616.76, 1.102, 2.047, 
  20.204, 0., 0.21, 0.83, "", "", "", "", "", "", "", "", 5589., 306634., 
  112.638, 2.053, 4878., 1.792, 0.004, 250., "tests performed", "", "", "", 
  "", "", "", "", "", "", 50.93, 2.722291*^6, 45.135, 43.5, 19.002, 13.778, 
  29524.265, 0.7, 342.989, 3.67, 21.3, 38., "", 6.56, 75.93, 0.882}, 
 {"LTU", "Europe", "Lithuania", "2020-06-04", 1684., 5., 5., 55., 0., 0.429, 
  618.597, 1.837, 1.837, 20.204, 0., 0.157, 0.86, "", "", "", "", "", "", "", 
  "", 4961., 311595., 114.461, 1.822, 4642., 1.705, 0.004, 250., 
  "tests performed", "", "", "", "", "", "", "", "", "", 50.93, 2.722291*^6, 
  45.135, 43.5, 19.002, 13.778, 29524.265, 0.7, 342.989, 3.67, 21.3, 38., "", 
  6.56, 75.93, 0.882}, {"LTU", "Europe", "Lithuania", "2020-06-05", 1689., 
  5., 5., 55., 0., 0.429, 620.433, 1.837, 1.837, 20.204, 0., 0.157, 0.9, "", 
  "", "", "", "", "", "", "", 4790., 316385., 116.22, 1.76, 4554., 1.673, 
  0.004, 250., "tests performed", "", "", "", "", "", "", "", "", "", 50.93, 
  2.722291*^6, 45.135, 43.5, 19.002, 13.778, 29524.265, 0.7, 342.989, 3.67, 
  21.3, 38., "", 6.56, 75.93, 0.882}, {"LTU", "Europe", "Lithuania", 
  "2020-06-06", 1700., 11., 5.429, 55., 0., 0.143, 624.474, 4.041, 1.994, 
  20.204, 0., 0.052, 0.95, "", "", "", "", "", "", "", "", 2939., 319324., 
  117.3, 1.08, 4316., 1.585, 0.004, 250., "tests performed", "", "", "", "", 
  "", "", "", "", "", 50.93, 2.722291*^6, 45.135, 43.5, 19.002, 13.778, 
  29524.265, 0.7, 342.989, 3.67, 21.3, 38., "", 6.56, 75.93, 0.882}, 
 {"LTU", "Europe", "Lithuania", "2020-06-07", 1709., 9., 6., 56., 1., 0.286, 
  627.78, 3.306, 2.204, 20.571, 0.367, 0.105, 0.97, "", "", "", "", "", "", 
  3.897, 1.432, 1932., 321256., 118.009, 0.71, 4286., 1.574, 0.004, 250., 
  "tests performed", "", "", "", "", "", "", "", "", "", 50.93, 2.722291*^6, 
  45.135, 43.5, 19.002, 13.778, 29524.265, 0.7, 342.989, 3.67, 21.3, 38., "", 
  6.56, 75.93, 0.882}, {"LTU", "Europe", "Lithuania", "2020-06-08", 1716., 
  7., 6.429, 58., 2., 0.429, 630.351, 2.571, 2.361, 21.306, 0.735, 0.157, 
  0.98, "", "", "", "", "", "", "", "", 3473., 324729., 119.285, 1.276, 
  4253., 1.562, 0.004, 250., "tests performed", "", "", "", "", "", "", "", 
  "", "", 50.93, 2.722291*^6, 45.135, 43.5, 19.002, 13.778, 29524.265, 0.7, 
  342.989, 3.67, 21.3, 38., "", 6.56, 75.93, 0.882}, 
 {"LTU", "Europe", "Lithuania", "2020-06-09", 1722., 6., 6.571, 58., 0., 
  0.429, 632.555, 2.204, 2.414, 21.306, 0., 0.157, 0.98, "", "", "", "", "", 
  "", "", "", 5177., 329906., 121.187, 1.902, 4123., 1.515, 0.005, 200., 
  "tests performed", "", "", "", "", "", "", "", "", "", 50.93, 2.722291*^6, 
  45.135, 43.5, 19.002, 13.778, 29524.265, 0.7, 342.989, 3.67, 21.3, 38., "", 
  6.56, 75.93, 0.882}, {"LTU", "Europe", "Lithuania", "2020-06-10", 1728., 
  6., 7., 58., 0., 0.429, 634.759, 2.204, 2.571, 21.306, 0., 0.157, 0.98, "", 
  "", "", "", "", "", "", "", 5183., 335089., 123.091, 1.904, 4065., 1.493, 
  0.004, 250., "tests performed", "", "", "", "", "", "", "", "", "", 50.93, 
  2.722291*^6, 45.135, 43.5, 19.002, 13.778, 29524.265, 0.7, 342.989, 3.67, 
  21.3, 38., "", 6.56, 75.93, 0.882}, {"LTU", "Europe", "Lithuania", 
  "2020-06-11", 1747., 19., 9., 58., 0., 0.429, 641.739, 6.979, 3.306, 
  21.306, 0., 0.157, 0.98, "", "", "", "", "", "", "", "", 5065., 340154., 
  124.951, 1.861, 4080., 1.499, 0.004, 250., "tests performed", "", "", "", 
  "", "", "", "", "", "", 50.93, 2.722291*^6, 45.135, 43.5, 19.002, 13.778, 
  29524.265, 0.7, 342.989, 3.67, 21.3, 38., "", 6.56, 75.93, 0.882}, 
 {"LTU", "Europe", "Lithuania", "2020-06-12", 1751., 4., 8.857, 59., 1., 
  0.571, 643.208, 1.469, 3.254, 21.673, 0.367, 0.21, 0.92, "", "", "", "", 
  "", "", "", "", 4276., 344430., 126.522, 1.571, 4006., 1.472, 0.004, 250., 
  "tests performed", "", "", "", "", "", "", "", "", "", 50.93, 2.722291*^6, 
  45.135, 43.5, 19.002, 13.778, 29524.265, 0.7, 342.989, 3.67, 21.3, 38., "", 
  6.56, 75.93, 0.882}, {"LTU", "Europe", "Lithuania", "2020-06-13", 1758., 
  7., 8.286, 59., 0., 0.571, 645.78, 2.571, 3.044, 21.673, 0., 0.21, 0.88, 
  "", "", "", "", "", "", "", "", 3142., 347572., 127.676, 1.154, 4035., 
  1.482, 0.004, 250., "tests performed", "", "", "", "", "", "", "", "", "", 
  50.93, 2.722291*^6, 45.135, 43.5, 19.002, 13.778, 29524.265, 0.7, 342.989, 
  3.67, 21.3, 38., "", 6.56, 75.93, 0.882}, {"LTU", "Europe", "Lithuania", 
  "2020-06-14", 1763., 5., 7.714, 59., 0., 0.429, 647.616, 1.837, 2.834, 
  21.673, 0., 0.157, 0.85, "", "", "", "", "", "", 4.872, 1.789, 1717., 
  349289., 128.307, 0.631, 4005., 1.471, 0.004, 250., "tests performed", "", 
  "", "", "", "", "", "", "", "", 50.93, 2.722291*^6, 45.135, 43.5, 19.002, 
  13.778, 29524.265, 0.7, 342.989, 3.67, 21.3, 38., "", 6.56, 75.93, 0.882}, 
 {"LTU", "Europe", "Lithuania", "2020-06-15", 1768., 5., 7.429, 60., 1., 
  0.286, 649.453, 1.837, 2.729, 22.04, 0.367, 0.105, 0.82, "", "", "", "", 
  "", "", "", "", 3423., 352712., 129.564, 1.257, 3998., 1.469, 0.004, 250., 
  "tests performed", "", "", "", "", "", "", "", "", "", 50.93, 2.722291*^6, 
  45.135, 43.5, 19.002, 13.778, 29524.265, 0.7, 342.989, 3.67, 21.3, 38., "", 
  6.56, 75.93, 0.882}, {"LTU", "Europe", "Lithuania", "2020-06-16", 1771., 
  3., 7., 60., 0., 0.286, 650.555, 1.102, 2.571, 22.04, 0., 0.105, 0.8, "", 
  "", "", "", "", "", "", "", 5800., 358512., 131.695, 2.131, 4087., 1.501, 
  0.003, 333.3, "tests performed", "", "", "", "", "", "", "", "", "", 50.93, 
  2.722291*^6, 45.135, 43.5, 19.002, 13.778, 29524.265, 0.7, 342.989, 3.67, 
  21.3, 38., "", 6.56, 75.93, 0.882}, {"LTU", "Europe", "Lithuania", 
  "2020-06-17", 1773., 2., 6.429, 60., 0., 0.286, 651.29, 0.735, 2.361, 
  22.04, 0., 0.105, 0.78, "", "", "", "", "", "", "", "", 5138., 363650., 
  133.582, 1.887, 4080., 1.499, 0.004, 250., "tests performed", "", "", "", 
  "", "", "", "", "", "", 28.7, 2.722291*^6, 45.135, 43.5, 19.002, 13.778, 
  29524.265, 0.7, 342.989, 3.67, 21.3, 38., "", 6.56, 75.93, 0.882}, 
 {"LTU", "Europe", "Lithuania", "2020-06-18", 1779., 6., 4.571, 60., 0., 
  0.286, 653.494, 2.204, 1.679, 22.04, 0., 0.105, 0.77, "", "", "", "", "", 
  "", "", "", 5136., 368786., 135.469, 1.887, 4090., 1.502, 0.004, 250., 
  "tests performed", "", "", "", "", "", "", "", "", "", 28.7, 2.722291*^6, 
  45.135, 43.5, 19.002, 13.778, 29524.265, 0.7, 342.989, 3.67, 21.3, 38., "", 
  6.56, 75.93, 0.882}, {"LTU", "Europe", "Lithuania", "2020-06-19", 1787., 
  8., 5.143, 60., 0., 0.143, 656.432, 2.939, 1.889, 22.04, 0., 0.052, 0.76, 
  "", "", "", "", "", "", "", "", 4413., 373199., 137.09, 1.621, 4110., 1.51, 
  0.004, 250., "tests performed", "", "", "", "", "", "", "", "", "", 28.7, 
  2.722291*^6, 45.135, 43.5, 19.002, 13.778, 29524.265, 0.7, 342.989, 3.67, 
  21.3, 38., "", 6.56, 75.93, 0.882}, {"LTU", "Europe", "Lithuania", 
  "2020-06-20", 1790., 3., 4.571, 60., 0., 0.143, 657.534, 1.102, 1.679, 
  22.04, 0., 0.052, 0.73, "", "", "", "", "", "", "", "", 2569., 375768., 
  138.034, 0.944, 4028., 1.48, 0.004, 250., "tests performed", "", "", "", 
  "", "", "", "", "", "", 28.7, 2.722291*^6, 45.135, 43.5, 19.002, 13.778, 
  29524.265, 0.7, 342.989, 3.67, 21.3, 38., "", 6.56, 75.93, 0.882}, 
 {"LTU", "Europe", "Lithuania", "2020-06-21", 1793., 3., 4.286, 60., 0., 
  0.143, 658.636, 1.102, 1.574, 22.04, 0., 0.052, 0.72, "", "", "", "", "", 
  "", 4.872, 1.789, 1684., 377452., 138.652, 0.619, 4023., 1.478, 0.004, 
  250., "tests performed", "", "", "", "", "", "", "", "", "", 28.7, 
  2.722291*^6, 45.135, 43.5, 19.002, 13.778, 29524.265, 0.7, 342.989, 3.67, 
  21.3, 38., "", 6.56, 75.93, 0.882}, {"LTU", "Europe", "Lithuania", 
  "2020-06-22", 1796., 3., 4., 60., 0., 0., 659.738, 1.102, 1.469, 22.04, 0., 
  0., 0.72, "", "", "", "", "", "", "", "", 3142., 380594., 139.807, 1.154, 
  3983., 1.463, 0.004, 250., "tests performed", "", "", "", "", "", "", "", 
  "", "", 28.7, 2.722291*^6, 45.135, 43.5, 19.002, 13.778, 29524.265, 0.7, 
  342.989, 3.67, 21.3, 38., "", 6.56, 75.93, 0.882}, 
 {"LTU", "Europe", "Lithuania", "2020-06-23", 1798., 2., 3.857, 61., 1., 
  0.143, 660.473, 0.735, 1.417, 22.408, 0.367, 0.052, 0.72, "", "", "", "", 
  "", "", "", "", 4557., 385151., 141.48, 1.674, 3806., 1.398, 0.003, 333.3, 
  "tests performed", "", "", "", "", "", "", "", "", "", 28.7, 2.722291*^6, 
  45.135, 43.5, 19.002, 13.778, 29524.265, 0.7, 342.989, 3.67, 21.3, 38., "", 
  6.56, 75.93, 0.882}, {"LTU", "Europe", "Lithuania", "2020-06-24", 1799., 
  1., 3.714, 61., 0., 0.143, 660.84, 0.367, 1.364, 22.408, 0., 0.052, 0.71, 
  "", "", "", "", "", "", "", "", 4001., 389152., 142.95, 1.47, 3643., 1.338, 
  0.003, 333.3, "tests performed", "", "", "", "", "", "", "", "", "", 28.7, 
  2.722291*^6, 45.135, 43.5, 19.002, 13.778, 29524.265, 0.7, 342.989, 3.67, 
  21.3, 38., "", 6.56, 75.93, 0.882}, {"LTU", "Europe", "Lithuania", 
  "2020-06-25", 1801., 2., 3.143, 61., 0., 0.143, 661.575, 0.735, 1.154, 
  22.408, 0., 0.052, 0.72, "", "", "", "", "", "", "", "", 2928., 392080., 
  144.026, 1.076, 3328., 1.222, 0.003, 333.3, "tests performed", "", "", "", 
  "", "", "", "", "", "", 28.7, 2.722291*^6, 45.135, 43.5, 19.002, 13.778, 
  29524.265, 0.7, 342.989, 3.67, 21.3, 38., "", 6.56, 75.93, 0.882}, 
 {"LTU", "Europe", "Lithuania", "2020-06-26", 1803., 2., 2.286, 61., 0., 
  0.143, 662.31, 0.735, 0.84, 22.408, 0., 0.052, 0.75, "", "", "", "", "", 
  "", "", "", 4462., 396542., 145.665, 1.639, 3335., 1.225, 0.003, 333.3, 
  "tests performed", "", "", "", "", "", "", "", "", "", 28.7, 2.722291*^6, 
  45.135, 43.5, 19.002, 13.778, 29524.265, 0.7, 342.989, 3.67, 21.3, 38., "", 
  6.56, 75.93, 0.882}, {"LTU", "Europe", "Lithuania", "2020-06-27", 1808., 
  5., 2.571, 61., 0., 0.143, 664.146, 1.837, 0.945, 22.408, 0., 0.052, 0.79, 
  "", "", "", "", "", "", "", "", 2493., 399035., 146.581, 0.916, 3324., 
  1.221, 0.003, 333.3, "tests performed", "", "", "", "", "", "", "", "", "", 
  28.7, 2.722291*^6, 45.135, 43.5, 19.002, 13.778, 29524.265, 0.7, 342.989, 
  3.67, 21.3, 38., "", 6.56, 75.93, 0.882}, {"LTU", "Europe", "Lithuania", 
  "2020-06-28", 1810., 2., 2.429, 61., 0., 0.143, 664.881, 0.735, 0.892, 
  22.408, 0., 0.052, 0.81, "", "", "", "", "", "", 0.974, 0.358, 1650., 
  400685., 147.187, 0.606, 3319., 1.219, 0.002, 500., "tests performed", "", 
  "", "", "", "", "", "", "", "", 28.7, 2.722291*^6, 45.135, 43.5, 19.002, 
  13.778, 29524.265, 0.7, 342.989, 3.67, 21.3, 38., "", 6.56, 75.93, 0.882}, 
 {"LTU", "Europe", "Lithuania", "2020-06-29", 1811., 1., 2.143, 61., 0., 
  0.143, 665.248, 0.367, 0.787, 22.408, 0., 0.052, 0.85, "", "", "", "", "", 
  "", "", "", 3741., 404426., 148.561, 1.374, 3405., 1.251, 0.003, 333.3, 
  "tests performed", "", "", "", "", "", "", "", "", "", 25.93, 2.722291*^6, 
  45.135, 43.5, 19.002, 13.778, 29524.265, 0.7, 342.989, 3.67, 21.3, 38., "", 
  6.56, 75.93, 0.882}, {"LTU", "Europe", "Lithuania", "2020-06-30", 1812., 
  1., 2., 61., 0., 0., 665.616, 0.367, 0.735, 22.408, 0., 0., 0.9, "", "", 
  "", "", "", "", "", "", 5100., 409526., 150.434, 1.873, 3482., 1.279, 
  0.003, 333.3, "tests performed", "", "", "", "", "", "", "", "", "", 25.93, 
  2.722291*^6, 45.135, 43.5, 19.002, 13.778, 29524.265, 0.7, 342.989, 3.67, 
  21.3, 38., "", 6.56, 75.93, 0.882}, {"LTU", "Europe", "Lithuania", 
  "2020-07-01", 1813., 1., 2., 61., 0., 0., 665.983, 0.367, 0.735, 22.408, 
  0., 0., 0.96, "", "", "", "", "", "", "", "", 4443., 413969., 152.066, 
  1.632, 3545., 1.302, 0.003, 333.3, "tests performed", "", "", "", "", "", 
  "", "", "", "", 25.93, 2.722291*^6, 45.135, 43.5, 19.002, 13.778, 
  29524.265, 0.7, 342.989, 3.67, 21.3, 38., "", 6.56, 75.93, 0.882}, 
 {"LTU", "Europe", "Lithuania", "2020-07-02", 1820., 7., 2.714, 62., 1., 
  0.143, 668.555, 2.571, 0.997, 22.775, 0.367, 0.052, 1.03, "", "", "", "", 
  "", "", "", "", 4031., 418000., 153.547, 1.481, 3703., 1.36, 0.003, 333.3, 
  "tests performed", "", "", "", "", "", "", "", "", "", 25.93, 2.722291*^6, 
  45.135, 43.5, 19.002, 13.778, 29524.265, 0.7, 342.989, 3.67, 21.3, 38., "", 
  6.56, 75.93, 0.882}, {"LTU", "Europe", "Lithuania", "2020-07-03", 1823., 
  3., 2.857, 62., 0., 0.143, 669.657, 1.102, 1.05, 22.775, 0., 0.052, 1.06, 
  "", "", "", "", "", "", "", "", 3796., 421796., 154.942, 1.394, 3608., 
  1.325, 0.002, 500., "tests performed", "", "", "", "", "", "", "", "", "", 
  25.93, 2.722291*^6, 45.135, 43.5, 19.002, 13.778, 29524.265, 0.7, 342.989, 
  3.67, 21.3, 38., "", 6.56, 75.93, 0.882}, {"LTU", "Europe", "Lithuania", 
  "2020-07-04", 1826., 3., 2.571, 62., 0., 0.143, 670.759, 1.102, 0.945, 
  22.775, 0., 0.052, 1.1, "", "", "", "", "", "", "", "", 1884., 423680., 
  155.634, 0.692, 3521., 1.293, 0.002, 500., "tests performed", "", "", "", 
  "", "", "", "", "", "", 25.93, 2.722291*^6, 45.135, 43.5, 19.002, 13.778, 
  29524.265, 0.7, 342.989, 3.67, 21.3, 38., "", 6.56, 75.93, 0.882}, 
 {"LTU", "Europe", "Lithuania", "2020-07-05", 1831., 5., 3., 62., 0., 0.143, 
  672.595, 1.837, 1.102, 22.775, 0., 0.052, 1.14, "", "", "", "", "", "", 
  1.949, 0.716, 931., 424611., 155.976, 0.342, 3418., 1.256, 0.003, 333.3, 
  "tests performed", "", "", "", "", "", "", "", "", "", 25.93, 2.722291*^6, 
  45.135, 43.5, 19.002, 13.778, 29524.265, 0.7, 342.989, 3.67, 21.3, 38., "", 
  6.56, 75.93, 0.882}, {"LTU", "Europe", "Lithuania", "2020-07-06", 1836., 
  5., 3.571, 62., 0., 0.143, 674.432, 1.837, 1.312, 22.775, 0., 0.052, 1.17, 
  "", "", "", "", "", "", "", "", 1093., 425704., 156.377, 0.402, 3040., 
  1.117, 0.003, 333.3, "tests performed", "", "", "", "", "", "", "", "", "", 
  25.93, 2.722291*^6, 45.135, 43.5, 19.002, 13.778, 29524.265, 0.7, 342.989, 
  3.67, 21.3, 38., "", 6.56, 75.93, 0.882}, {"LTU", "Europe", "Lithuania", 
  "2020-07-07", 1839., 3., 3.857, 62., 0., 0.143, 675.534, 1.102, 1.417, 
  22.775, 0., 0.052, 1.19, "", "", "", "", "", "", "", "", 2199., 427903., 
  157.185, 0.808, 2625., 0.964, 0.004, 250., "tests performed", "", "", "", 
  "", "", "", "", "", "", 25.93, 2.722291*^6, 45.135, 43.5, 19.002, 13.778, 
  29524.265, 0.7, 342.989, 3.67, 21.3, 38., "", 6.56, 75.93, 0.882}, 
 {"LTU", "Europe", "Lithuania", "2020-07-08", 1849., 10., 5.143, 62., 0., 
  0.143, 679.207, 3.673, 1.889, 22.775, 0., 0.052, 1.2, "", "", "", "", "", 
  "", "", "", 3955., 431858., 158.638, 1.453, 2556., 0.939, 0.004, 250., 
  "tests performed", "", "", "", "", "", "", "", "", "", 25.93, 2.722291*^6, 
  45.135, 43.5, 19.002, 13.778, 29524.265, 0.7, 342.989, 3.67, 21.3, 38., "", 
  6.56, 75.93, 0.882}, {"LTU", "Europe", "Lithuania", "2020-07-09", 1852., 
  3., 4.571, 62., 0., 0., 680.309, 1.102, 1.679, 22.775, 0., 0., 1.15, "", 
  "", "", "", "", "", "", "", 3444., 435302., 159.903, 1.265, 2472., 0.908, 
  0.004, 250., "tests performed", "", "", "", "", "", "", "", "", "", 25.93, 
  2.722291*^6, 45.135, 43.5, 19.002, 13.778, 29524.265, 0.7, 342.989, 3.67, 
  21.3, 38., "", 6.56, 75.93, 0.882}, {"LTU", "Europe", "Lithuania", 
  "2020-07-10", 1856., 4., 4.714, 62., 0., 0., 681.779, 1.469, 1.732, 22.775, 
  0., 0., 1.12, "", "", "", "", "", "", "", "", 3668., 438970., 161.25, 
  1.347, 2453., 0.901, 0.004, 250., "tests performed", "", "", "", "", "", 
  "", "", "", "", 25.93, 2.722291*^6, 45.135, 43.5, 19.002, 13.778, 
  29524.265, 0.7, 342.989, 3.67, 21.3, 38., "", 6.56, 75.93, 0.882}, 
 {"LTU", "Europe", "Lithuania", "2020-07-11", 1860., 4., 4.857, 62., 0., 0., 
  683.248, 1.469, 1.784, 22.775, 0., 0., 1.11, "", "", "", "", "", "", "", 
  "", 1667., 440637., 161.863, 0.612, 2422., 0.89, 0.004, 250., 
  "tests performed", "", "", "", "", "", "", "", "", "", 25.93, 2.722291*^6, 
  45.135, 43.5, 19.002, 13.778, 29524.265, 0.7, 342.989, 3.67, 21.3, 38., "", 
  6.56, 75.93, 0.882}, {"LTU", "Europe", "Lithuania", "2020-07-12", 1864., 
  4., 4.714, 62., 0., 0., 684.717, 1.469, 1.732, 22.775, 0., 0., 1.11, "", 
  "", "", "", "", "", 8.769, 3.221, 907., 441544., 162.196, 0.333, 2419., 
  0.889, 0.004, 250., "tests performed", "", "", "", "", "", "", "", "", "", 
  25.93, 2.722291*^6, 45.135, 43.5, 19.002, 13.778, 29524.265, 0.7, 342.989, 
  3.67, 21.3, 38., "", 6.56, 75.93, 0.882}, {"LTU", "Europe", "Lithuania", 
  "2020-07-13", 1869., 5., 4.714, 62., 0., 0., 686.554, 1.837, 1.732, 22.775, 
  0., 0., 1.12, "", "", "", "", "", "", "", "", 2284., 443828., 163.035, 
  0.839, 2589., 0.951, 0.003, 333.3, "tests performed", "", "", "", "", "", 
  "", "", "", "", 25.93, 2.722291*^6, 45.135, 43.5, 19.002, 13.778, 
  29524.265, 0.7, 342.989, 3.67, 21.3, 38., "", 6.56, 75.93, 0.882}, 
 {"LTU", "Europe", "Lithuania", "2020-07-14", 1870., 1., 4.429, 62., 0., 0., 
  686.921, 0.367, 1.627, 22.775, 0., 0., 1.13, "", "", "", "", "", "", "", 
  "", 3098., 446926., 164.173, 1.138, 2718., 0.998, 0.004, 250., 
  "tests performed", "", "", "", "", "", "", "", "", "", 25.93, 2.722291*^6, 
  45.135, 43.5, 19.002, 13.778, 29524.265, 0.7, 342.989, 3.67, 21.3, 38., "", 
  6.56, 75.93, 0.882}, {"LTU", "Europe", "Lithuania", "2020-07-15", 1891., 
  21., 6., 62., 0., 0., 694.636, 7.714, 2.204, 22.775, 0., 0., 1.14, "", "", 
  "", "", "", "", "", "", 3190., 450116., 165.345, 1.172, 2608., 0.958, 
  0.004, 250., "tests performed", "", "", "", "", "", "", "", "", "", 25.93, 
  2.722291*^6, 45.135, 43.5, 19.002, 13.778, 29524.265, 0.7, 342.989, 3.67, 
  21.3, 38., "", 6.56, 75.93, 0.882}, {"LTU", "Europe", "Lithuania", 
  "2020-07-16", 1897., 6., 6.429, 62., 0., 0., 696.84, 2.204, 2.361, 22.775, 
  0., 0., 1.16, "", "", "", "", "", "", "", "", 3244., 453360., 166.536, 
  1.192, 2580., 0.948, 0.004, 250., "tests performed", "", "", "", "", "", 
  "", "", "", "", 25.93, 2.722291*^6, 45.135, 43.5, 19.002, 13.778, 
  29524.265, 0.7, 342.989, 3.67, 21.3, 38., "", 6.56, 75.93, 0.882}, 
 {"LTU", "Europe", "Lithuania", "2020-07-17", 1903., 6., 6.714, 62., 0., 0., 
  699.044, 2.204, 2.466, 22.775, 0., 0., 1.19, "", "", "", "", "", "", "", 
  "", 3084., 456444., 167.669, 1.133, 2496., 0.917, 0.005, 200., 
  "tests performed", "", "", "", "", "", "", "", "", "", 25.93, 2.722291*^6, 
  45.135, 43.5, 19.002, 13.778, 29524.265, 0.7, 342.989, 3.67, 21.3, 38., "", 
  6.56, 75.93, 0.882}, {"LTU", "Europe", "Lithuania", "2020-07-18", 1910., 
  7., 7.143, 63., 1., 0.143, 701.615, 2.571, 2.624, 23.142, 0.367, 0.052, 
  1.24, "", "", "", "", "", "", "", "", 1535., 457979., 168.233, 0.564, 
  2477., 0.91, 0.006, 166.7, "tests performed", "", "", "", "", "", "", "", 
  "", "", 25.93, 2.722291*^6, 45.135, 43.5, 19.002, 13.778, 29524.265, 0.7, 
  342.989, 3.67, 21.3, 38., "", 6.56, 75.93, 0.882}, 
 {"LTU", "Europe", "Lithuania", "2020-07-19", 1928., 18., 9.143, 63., 0., 
  0.143, 708.227, 6.612, 3.359, 23.142, 0., 0.052, 1.29, "", "", "", "", "", 
  "", 23.383, 8.59, 1000., 458979., 168.6, 0.367, 2491., 0.915, 0.006, 166.7, 
  "tests performed", "", "", "", "", "", "", "", "", "", 25.93, 2.722291*^6, 
  45.135, 43.5, 19.002, 13.778, 29524.265, 0.7, 342.989, 3.67, 21.3, 38., "", 
  6.56, 75.93, 0.882}, {"LTU", "Europe", "Lithuania", "2020-07-20", 1942., 
  14., 10.429, 63., 0., 0.143, 713.37, 5.143, 3.831, 23.142, 0., 0.052, 1.29, 
  "", "", "", "", "", "", "", "", 1625., 460604., 169.197, 0.597, 2397., 
  0.881, 0.006, 166.7, "tests performed", "", "", "", "", "", "", "", "", "", 
  25.93, 2.722291*^6, 45.135, 43.5, 19.002, 13.778, 29524.265, 0.7, 342.989, 
  3.67, 21.3, 38., "", 6.56, 75.93, 0.882}, {"LTU", "Europe", "Lithuania", 
  "2020-07-21", 1944., 2., 10.571, 63., 0., 0.143, 714.104, 0.735, 3.883, 
  23.142, 0., 0.052, 1.28, "", "", "", "", "", "", "", "", 775., 461379., 
  169.482, 0.285, 2065., 0.759, 0.005, 200., "tests performed", "", "", "", 
  "", "", "", "", "", "", 25.93, 2.722291*^6, 45.135, 43.5, 19.002, 13.778, 
  29524.265, 0.7, 342.989, 3.67, 21.3, 38., "", 6.56, 75.93, 0.882}, 
 {"LTU", "Europe", "Lithuania", "2020-07-22", 1946., 2., 7.857, 63., 0., 
  0.143, 714.839, 0.735, 2.886, 23.142, 0., 0.052, 1.28, "", "", "", "", "", 
  "", "", "", 674., 462053., 169.729, 0.248, 1705., 0.626, 0.006, 166.7, 
  "tests performed", "", "", "", "", "", "", "", "", "", 25.93, 2.722291*^6, 
  45.135, 43.5, 19.002, 13.778, 29524.265, 0.7, 342.989, 3.67, 21.3, 38., "", 
  6.56, 75.93, 0.882}, {"LTU", "Europe", "Lithuania", "2020-07-23", 1956., 
  10., 8.429, 63., 0., 0.143, 718.512, 3.673, 3.096, 23.142, 0., 0.052, 1.31, 
  "", "", "", "", "", "", "", "", 604., 462657., 169.951, 0.222, 1328., 
  0.488, 0.007, 142.9, "tests performed", "", "", "", "", "", "", "", "", "", 
  25.93, 2.722291*^6, 45.135, 43.5, 19.002, 13.778, 29524.265, 0.7, 342.989, 
  3.67, 21.3, 38., "", 6.56, 75.93, 0.882}, {"LTU", "Europe", "Lithuania", 
  "2020-07-24", 1982., 26., 11.286, 63., 0., 0.143, 728.063, 9.551, 4.146, 
  23.142, 0., 0.052, 1.35, "", "", "", "", "", "", "", "", 543., 463200., 
  170.151, 0.199, 965., 0.354, 0.008, 125., "tests performed", "", "", "", 
  "", "", "", "", "", "", 25.93, 2.722291*^6, 45.135, 43.5, 19.002, 13.778, 
  29524.265, 0.7, 342.989, 3.67, 21.3, 38., "", 6.56, 75.93, 0.882}, 
 {"LTU", "Europe", "Lithuania", "2020-07-25", 1996., 14., 12.286, 63., 0., 
  0., 733.206, 5.143, 4.513, 23.142, 0., 0., 1.32, "", "", "", "", "", "", 
  "", "", 227., 463427., 170.234, 0.083, 778., 0.286, 0.01, 100., 
  "tests performed", "", "", "", "", "", "", "", "", "", 25.93, 2.722291*^6, 
  45.135, 43.5, 19.002, 13.778, 29524.265, 0.7, 342.989, 3.67, 21.3, 38., "", 
  6.56, 75.93, 0.882}, {"LTU", "Europe", "Lithuania", "2020-07-26", 2003., 
  7., 10.714, 63., 0., 0., 735.777, 2.571, 3.936, 23.142, 0., 0., 1.3, "", 
  "", "", "", "", "", 8.769, 3.221, 252., 463679., 170.327, 0.093, 671., 
  0.246, 0.01, 100., "tests performed", "", "", "", "", "", "", "", "", "", 
  25.93, 2.722291*^6, 45.135, 43.5, 19.002, 13.778, 29524.265, 0.7, 342.989, 
  3.67, 21.3, 38., "", 6.56, 75.93, 0.882}, {"LTU", "Europe", "Lithuania", 
  "2020-07-27", 2014., 11., 10.286, 63., 0., 0., 739.818, 4.041, 3.778, 
  23.142, 0., 0., 1.3, "", "", "", "", "", "", "", "", 530., 464209., 
  170.521, 0.195, 515., 0.189, 0.015, 66.7, "tests performed", "", "", "", 
  "", "", "", "", "", "", 28.7, 2.722291*^6, 45.135, 43.5, 19.002, 13.778, 
  29524.265, 0.7, 342.989, 3.67, 21.3, 38., "", 6.56, 75.93, 0.882}, 
 {"LTU", "Europe", "Lithuania", "2020-07-28", 2022., 8., 11.143, 63., 0., 0., 
  742.757, 2.939, 4.093, 23.142, 0., 0., 1.3, "", "", "", "", "", "", "", "", 
  1949., 466158., 171.237, 0.716, 683., 0.251, 0.015, 66.7, 
  "tests performed", "", "", "", "", "", "", "", "", "", 28.7, 2.722291*^6, 
  45.135, 43.5, 19.002, 13.778, 29524.265, 0.7, 342.989, 3.67, 21.3, 38., "", 
  6.56, 75.93, 0.882}, {"LTU", "Europe", "Lithuania", "2020-07-29", 2037., 
  15., 13., 63., 0., 0., 748.267, 5.51, 4.775, 23.142, 0., 0., 1.31, "", "", 
  "", "", "", "", "", "", 5690., 471848., 173.328, 2.09, 1399., 0.514, 0.015, 
  66.7, "tests performed", "", "", "", "", "", "", "", "", "", 28.7, 
  2.722291*^6, 45.135, 43.5, 19.002, 13.778, 29524.265, 0.7, 342.989, 3.67, 
  21.3, 38., "", 6.56, 75.93, 0.882}, {"LTU", "Europe", "Lithuania", 
  "2020-07-30", 2056., 19., 14.286, 63., 0., 0., 755.246, 6.979, 5.248, 
  23.142, 0., 0., 1.3, "", "", "", "", "", "", "", "", 5055., 476903., 
  175.184, 1.857, 2035., 0.748, 0.011, 90.9, "tests performed", "", "", "", 
  "", "", "", "", "", "", 28.7, 2.722291*^6, 45.135, 43.5, 19.002, 13.778, 
  29524.265, 0.7, 342.989, 3.67, 21.3, 38., "", 6.56, 75.93, 0.882}, 
 {"LTU", "Europe", "Lithuania", "2020-07-31", 2069., 13., 12.429, 63., 0., 
  0., 760.022, 4.775, 4.565, 23.142, 0., 0., 1.28, "", "", "", "", "", "", 
  "", "", 4930., 481833., 176.995, 1.811, 2662., 0.978, 0.009, 111.1, 
  "tests performed", "", "", "", "", "", "", "", "", "", 28.7, 2.722291*^6, 
  45.135, 43.5, 19.002, 13.778, 29524.265, 0.7, 342.989, 3.67, 21.3, 38., "", 
  6.56, 75.93, 0.882}, {"LTU", "Europe", "Lithuania", "2020-08-01", 2087., 
  18., 13., 63., 0., 0., 766.634, 6.612, 4.775, 23.142, 0., 0., 1.28, "", "", 
  "", "", "", "", "", "", 2299., 484132., 177.84, 0.845, 2958., 1.087, 0.009, 
  111.1, "tests performed", "", "", "", "", "", "", "", "", "", 28.7, 
  2.722291*^6, 45.135, 43.5, 19.002, 13.778, 29524.265, 0.7, 342.989, 3.67, 
  21.3, 38., "", 6.56, 75.93, 0.882}, {"LTU", "Europe", "Lithuania", 
  "2020-08-02", 2104., 17., 14.429, 63., 0., 0., 772.878, 6.245, 5.3, 23.142, 
  0., 0., 1.28, "", "", "", "", "", "", 6.82, 2.505, 1362., 485494., 178.34, 
  0.5, 3116., 1.145, 0.008, 125., "tests performed", "", "", "", "", "", "", 
  "", "", "", 28.7, 2.722291*^6, 45.135, 43.5, 19.002, 13.778, 29524.265, 
  0.7, 342.989, 3.67, 21.3, 38., "", 6.56, 75.93, 0.882}, 
 {"LTU", "Europe", "Lithuania", "2020-08-03", 2114., 10., 14.286, 63., 0., 
  0., 776.552, 3.673, 5.248, 23.142, 0., 0., 1.29, "", "", "", "", "", "", 
  "", "", 2777., 488271., 179.36, 1.02, 3437., 1.263, 0.008, 125., 
  "tests performed", "", "", "", "", "", "", "", "", "", 28.7, 2.722291*^6, 
  45.135, 43.5, 19.002, 13.778, 29524.265, 0.7, 342.989, 3.67, 21.3, 38., "", 
  6.56, 75.93, 0.882}, {"LTU", "Europe", "Lithuania", "2020-08-04", 2131., 
  17., 15.571, 63., 0., 0., 782.797, 6.245, 5.72, 23.142, 0., 0., 1.3, "", 
  "", "", "", "", "", "", "", 3520., 491791., 180.653, 1.293, 3662., 1.345, 
  0.007, 142.9, "tests performed", "", "", "", "", "", "", "", "", "", 28.7, 
  2.722291*^6, 45.135, 43.5, 19.002, 13.778, 29524.265, 0.7, 342.989, 3.67, 
  21.3, 38., "", 6.56, 75.93, 0.882}, {"LTU", "Europe", "Lithuania", 
  "2020-08-05", 2141., 10., 14.857, 64., 1., 0.143, 786.47, 3.673, 5.458, 
  23.51, 0.367, 0.052, 1.3, "", "", "", "", "", "", "", "", 4305., 496096., 
  182.235, 1.581, 3464., 1.272, 0.006, 166.7, "tests performed", "", "", "", 
  "", "", "", "", "", "", 28.7, 2.722291*^6, 45.135, 43.5, 19.002, 13.778, 
  29524.265, 0.7, 342.989, 3.67, 21.3, 38., "", 6.56, 75.93, 0.882}, 
 {"LTU", "Europe", "Lithuania", "2020-08-06", 2165., 24., 15.571, 64., 0., 
  0.143, 795.286, 8.816, 5.72, 23.51, 0., 0.052, 1.31, "", "", "", "", "", 
  "", "", "", 4187., 500283., 183.773, 1.538, 3340., 1.227, 0.007, 142.9, 
  "tests performed", "", "", "", "", "", "", "", "", "", 28.7, 2.722291*^6, 
  45.135, 43.5, 19.002, 13.778, 29524.265, 0.7, 342.989, 3.67, 21.3, 38., "", 
  6.56, 75.93, 0.882}, {"LTU", "Europe", "Lithuania", "2020-08-07", 2189., 
  24., 17.143, 64., 0., 0.143, 804.102, 8.816, 6.297, 23.51, 0., 0.052, 1.32, 
  "", "", "", "", "", "", "", "", 4219., 504502., 185.323, 1.55, 3238., 
  1.189, 0.007, 142.9, "tests performed", "", "", "", "", "", "", "", "", "", 
  28.7, 2.722291*^6, 45.135, 43.5, 19.002, 13.778, 29524.265, 0.7, 342.989, 
  3.67, 21.3, 38., "", 6.56, 75.93, 0.882}, {"LTU", "Europe", "Lithuania", 
  "2020-08-08", 2225., 36., 19.714, 64., 0., 0.143, 817.326, 13.224, 7.242, 
  23.51, 0., 0.052, 1.32, "", "", "", "", "", "", "", "", 1987., 506489., 
  186.052, 0.73, 3194., 1.173, 0.007, 142.9, "tests performed", "", "", "", 
  "", "", "", "", "", "", 28.7, 2.722291*^6, 45.135, 43.5, 19.002, 13.778, 
  29524.265, 0.7, 342.989, 3.67, 21.3, 38., "", 6.56, 75.93, 0.882}, 
 {"LTU", "Europe", "Lithuania", "2020-08-09", 2247., 22., 20.429, 64., 0., 
  0.143, 825.408, 8.081, 7.504, 23.51, 0., 0.052, 1.29, "", "", "", "", "", 
  "", 0.974, 0.358, 1427., 507916., 186.577, 0.524, 3203., 1.177, 0.008, 
  125., "tests performed", "", "", "", "", "", "", "", "", "", 28.7, 
  2.722291*^6, 45.135, 43.5, 19.002, 13.778, 29524.265, 0.7, 342.989, 3.67, 
  21.3, 38., "", 6.56, 75.93, 0.882}, {"LTU", "Europe", "Lithuania", 
  "2020-08-10", 2259., 12., 20.714, 64., 0., 0.143, 829.816, 4.408, 7.609, 
  23.51, 0., 0.052, 1.27, "", "", "", "", "", "", "", "", 3536., 511452., 
  187.876, 1.299, 3312., 1.217, 0.008, 125., "tests performed", "", "", "", 
  "", "", "", "", "", "", 28.7, 2.722291*^6, 45.135, 43.5, 19.002, 13.778, 
  29524.265, 0.7, 342.989, 3.67, 21.3, 38., "", 6.56, 75.93, 0.882}, 
 {"LTU", "Europe", "Lithuania", "2020-08-11", 2277., 18., 20.857, 64., 0., 
  0.143, 836.428, 6.612, 7.662, 23.51, 0., 0.052, 1.27, "", "", "", "", "", 
  "", "", "", 3756., 515208., 189.255, 1.38, 3345., 1.229, 0.009, 111.1, 
  "tests performed", "", "", "", "", "", "", "", "", "", 28.7, 2.722291*^6, 
  45.135, 43.5, 19.002, 13.778, 29524.265, 0.7, 342.989, 3.67, 21.3, 38., "", 
  6.56, 75.93, 0.882}, {"LTU", "Europe", "Lithuania", "2020-08-12", 2303., 
  26., 23.143, 64., 0., 0., 845.979, 9.551, 8.501, 23.51, 0., 0., 1.26, "", 
  "", "", "", "", "", "", "", 3481., 518689., 190.534, 1.279, 3228., 1.186, 
  0.009, 111.1, "tests performed", "", "", "", "", "", "", "", "", "", 28.7, 
  2.722291*^6, 45.135, 43.5, 19.002, 13.778, 29524.265, 0.7, 342.989, 3.67, 
  21.3, 38., "", 6.56, 75.93, 0.882}, {"LTU", "Europe", "Lithuania", 
  "2020-08-13", 2324., 21., 22.714, 64., 0., 0., 853.693, 7.714, 8.344, 
  23.51, 0., 0., 1.25, "", "", "", "", "", "", "", "", 4234., 522923., 
  192.089, 1.555, 3234., 1.188, 0.009, 111.1, "tests performed", "", "", "", 
  "", "", "", "", "", "", 28.7, 2.722291*^6, 45.135, 43.5, 19.002, 13.778, 
  29524.265, 0.7, 342.989, 3.67, 21.3, 38., "", 6.56, 75.93, 0.882}, 
 {"LTU", "Europe", "Lithuania", "2020-08-14", 2346., 22., 22.429, 64., 0., 
  0., 861.774, 8.081, 8.239, 23.51, 0., 0., 1.24, "", "", "", "", "", "", "", 
  "", 5115., 528038., 193.968, 1.879, 3362., 1.235, 0.009, 111.1, 
  "tests performed", "", "", "", "", "", "", "", "", "", 28.7, 2.722291*^6, 
  45.135, 43.5, 19.002, 13.778, 29524.265, 0.7, 342.989, 3.67, 21.3, 38., "", 
  6.56, 75.93, 0.882}, {"LTU", "Europe", "Lithuania", "2020-08-15", 2379., 
  33., 22., 64., 0., 0., 873.896, 12.122, 8.081, 23.51, 0., 0., 1.25, "", "", 
  "", "", "", "", "", "", 3436., 531474., 195.23, 1.262, 3569., 1.311, 0.009, 
  111.1, "tests performed", "", "", "", "", "", "", "", "", "", 28.7, 
  2.722291*^6, 45.135, 43.5, 19.002, 13.778, 29524.265, 0.7, 342.989, 3.67, 
  21.3, 38., "", 6.56, 75.93, 0.882}, {"LTU", "Europe", "Lithuania", 
  "2020-08-16", 2409., 30., 23.143, 64., 0., 0., 884.916, 11.02, 8.501, 
  23.51, 0., 0., 1.25, "", "", "", "", "", "", "", "", 1091., 532565., 
  195.631, 0.401, 3521., 1.293, 0.01, 100., "tests performed", "", "", "", 
  "", "", "", "", "", "", 28.7, 2.722291*^6, 45.135, 43.5, 19.002, 13.778, 
  29524.265, 0.7, 342.989, 3.67, 21.3, 38., "", 6.56, 75.93, 0.882}, 
 {"LTU", "Europe", "Lithuania", "2020-08-17", 2430., 21., 24.429, 64., 0., 
  0., 892.631, 7.714, 8.974, 23.51, 0., 0., 1.25, "", "", "", "", "", "", "", 
  "", 3061., 535626., 196.756, 1.124, 3453., 1.268, 0.01, 100., 
  "tests performed", "", "", "", "", "", "", "", "", "", 28.7, 2.722291*^6, 
  45.135, 43.5, 19.002, 13.778, 29524.265, 0.7, 342.989, 3.67, 21.3, 38., "", 
  6.56, 75.93, 0.882}, {"LTU", "Europe", "Lithuania", "2020-08-18", 2467., 
  37., 27.143, 64., 0., 0., 906.222, 13.591, 9.971, 23.51, 0., 0., 1.25, "", 
  "", "", "", "", "", "", "", 4268., 539894., 198.323, 1.568, 3527., 1.296, 
  0.01, 100., "tests performed", "", "", "", "", "", "", "", "", "", 28.7, 
  2.722291*^6, 45.135, 43.5, 19.002, 13.778, 29524.265, 0.7, 342.989, 3.67, 
  21.3, 38., "", 6.56, 75.93, 0.882}, {"LTU", "Europe", "Lithuania", 
  "2020-08-19", 2489., 22., 26.571, 64., 0., 0., 914.303, 8.081, 9.761, 
  23.51, 0., 0., 1.23, "", "", "", "", "", "", "", "", 3858., 543752., 
  199.741, 1.417, 3580., 1.315, 0.011, 90.9, "tests performed", "", "", "", 
  "", "", "", "", "", "", 28.7, 2.722291*^6, 45.135, 43.5, 19.002, 13.778, 
  29524.265, 0.7, 342.989, 3.67, 21.3, 38., "", 6.56, 75.93, 0.882}, 
 {"LTU", "Europe", "Lithuania", "2020-08-20", 2521., 32., 28.143, 65., 1., 
  0.143, 926.058, 11.755, 10.338, 23.877, 0.367, 0.052, 1.22, "", "", "", "", 
  "", "", "", "", 4102., 547854., 201.247, 1.507, 3562., 1.308, 0.011, 90.9, 
  "tests performed", "", "", "", "", "", "", "", "", "", 28.7, 2.722291*^6, 
  45.135, 43.5, 19.002, 13.778, 29524.265, 0.7, 342.989, 3.67, 21.3, 38., "", 
  6.56, 75.93, 0.882}, {"LTU", "Europe", "Lithuania", "2020-08-21", 2558., 
  37., 30.286, 66., 1., 0.286, 939.65, 13.591, 11.125, 24.244, 0.367, 0.105, 
  1.21, "", "", "", "", "", "", "", "", 4609., 552463., 202.94, 1.693, 3489., 
  1.282, 0.012, 83.3, "tests performed", "", "", "", "", "", "", "", "", "", 
  28.7, 2.722291*^6, 45.135, 43.5, 19.002, 13.778, 29524.265, 0.7, 342.989, 
  3.67, 21.3, 38., "", 6.56, 75.93, 0.882}, {"LTU", "Europe", "Lithuania", 
  "2020-08-22", 2588., 30., 29.857, 67., 1., 0.429, 950.67, 11.02, 10.968, 
  24.612, 0.367, 0.157, 1.2, "", "", "", "", "", "", "", "", 3061., 555524., 
  204.065, 1.124, 3436., 1.262, 0.013, 76.9, "tests performed", "", "", "", 
  "", "", "", "", "", "", 28.7, 2.722291*^6, 45.135, 43.5, 19.002, 13.778, 
  29524.265, 0.7, 342.989, 3.67, 21.3, 38., "", 6.56, 75.93, 0.882}, 
 {"LTU", "Europe", "Lithuania", "2020-08-23", 2629., 41., 31.429, 67., 0., 
  0.429, 965.731, 15.061, 11.545, 24.612, 0., 0.157, 1.19, "", "", "", "", 
  "", "", "", "", 1833., 557357., 204.738, 0.673, 3542., 1.301, 0.012, 83.3, 
  "tests performed", "", "", "", "", "", "", "", "", "", 28.7, 2.722291*^6, 
  45.135, 43.5, 19.002, 13.778, 29524.265, 0.7, 342.989, 3.67, 21.3, 38., "", 
  6.56, 75.93, 0.882}, {"LTU", "Europe", "Lithuania", "2020-08-24", 2667., 
  38., 33.857, 68., 1., 0.571, 979.69, 13.959, 12.437, 24.979, 0.367, 0.21, 
  1.18, "", "", "", "", "", "", "", "", 3238., 560595., 205.928, 1.189, 
  3567., 1.31, 0.013, 76.9, "tests performed", "", "", "", "", "", "", "", 
  "", "", 28.7, 2.722291*^6, 45.135, 43.5, 19.002, 13.778, 29524.265, 0.7, 
  342.989, 3.67, 21.3, 38., "", 6.56, 75.93, 0.882}, 
 {"LTU", "Europe", "Lithuania", "2020-08-25", 2688., 21., 31.571, 68., 0., 
  0.571, 987.404, 7.714, 11.597, 24.979, 0., 0.21, 1.16, "", "", "", "", "", 
  "", "", "", 4363., 564958., 207.53, 1.603, 3581., 1.315, 0.013, 76.9, 
  "tests performed", "", "", "", "", "", "", "", "", "", 28.7, 2.722291*^6, 
  45.135, 43.5, 19.002, 13.778, 29524.265, 0.7, 342.989, 3.67, 21.3, 38., "", 
  6.56, 75.93, 0.882}, {"LTU", "Europe", "Lithuania", "2020-08-26", 2720., 
  32., 33., 68., 0., 0.571, 999.158, 11.755, 12.122, 24.979, 0., 0.21, 1.15, 
  "", "", "", "", "", "", "", "", 5453., 570411., 209.533, 2.003, 3808., 
  1.399, 0.013, 76.9, "tests performed", "", "", "", "", "", "", "", "", "", 
  28.7, 2.722291*^6, 45.135, 43.5, 19.002, 13.778, 29524.265, 0.7, 342.989, 
  3.67, 21.3, 38., "", 6.56, 75.93, 0.882}, {"LTU", "Europe", "Lithuania", 
  "2020-08-27", 2756., 36., 33.571, 68., 0., 0.429, 1012.383, 13.224, 12.332, 
  24.979, 0., 0.157, 1.13, "", "", "", "", "", "", "", "", 4884., 575295., 
  211.328, 1.794, 3920., 1.44, 0.012, 83.3, "tests performed", "", "", "", 
  "", "", "", "", "", "", 28.7, 2.722291*^6, 45.135, 43.5, 19.002, 13.778, 
  29524.265, 0.7, 342.989, 3.67, 21.3, 38., "", 6.56, 75.93, 0.882}, 
 {"LTU", "Europe", "Lithuania", "2020-08-28", 2804., 48., 35.143, 69., 1., 
  0.429, 1030.015, 17.632, 12.909, 25.346, 0.367, 0.157, 1.11, "", "", "", 
  "", "", "", "", "", 5436., 580731., 213.324, 1.997, 4038., 1.483, 0.011, 
  90.9, "tests performed", "", "", "", "", "", "", "", "", "", 28.7, 
  2.722291*^6, 45.135, 43.5, 19.002, 13.778, 29524.265, 0.7, 342.989, 3.67, 
  21.3, 38., "", 6.56, 75.93, 0.882}, {"LTU", "Europe", "Lithuania", 
  "2020-08-29", 2833., 29., 35., 69., 0., 0.286, 1040.668, 10.653, 12.857, 
  25.346, 0., 0.105, 1.09, "", "", "", "", "", "", "", "", 2791., 583522., 
  214.35, 1.025, 4000., 1.469, 0.011, 90.9, "tests performed", "", "", "", 
  "", "", "", "", "", "", 28.7, 2.722291*^6, 45.135, 43.5, 19.002, 13.778, 
  29524.265, 0.7, 342.989, 3.67, 21.3, 38., "", 6.56, 75.93, 0.882}, 
 {"LTU", "Europe", "Lithuania", "2020-08-30", 2868., 35., 34.143, 69., 0., 
  0.286, 1053.524, 12.857, 12.542, 25.346, 0., 0.105, 1.08, "", "", "", "", 
  "", "", "", "", 1660., 585182., 214.959, 0.61, 3975., 1.46, 0.011, 90.9, 
  "tests performed", "", "", "", "", "", "", "", "", "", 28.7, 2.722291*^6, 
  45.135, 43.5, 19.002, 13.778, 29524.265, 0.7, 342.989, 3.67, 21.3, 38., "", 
  6.56, 75.93, 0.882}, {"LTU", "Europe", "Lithuania", "2020-08-31", 2900., 
  32., 33.286, 69., 0., 0.143, 1065.279, 11.755, 12.227, 25.346, 0., 0.052, 
  1.07, "", "", "", "", "", "", "", "", 3964., 589146., 216.416, 1.456, 
  4079., 1.498, 0.011, 90.9, "tests performed", "", "", "", "", "", "", "", 
  "", "", 28.7, 2.722291*^6, 45.135, 43.5, 19.002, 13.778, 29524.265, 0.7, 
  342.989, 3.67, 21.3, 38., "", 6.56, 75.93, 0.882}, 
 {"LTU", "Europe", "Lithuania", "2020-09-01", 2923., 23., 33.571, 69., 0., 
  0.143, 1073.728, 8.449, 12.332, 25.346, 0., 0.052, 1.06, "", "", "", "", 
  "", "", "", "", 4449., 593595., 218.05, 1.634, 4091., 1.503, 0.011, 90.9, 
  "tests performed", "", "", "", "", "", "", "", "", "", 28.7, 2.722291*^6, 
  45.135, 43.5, 19.002, 13.778, 29524.265, 0.7, 342.989, 3.67, 21.3, 38., "", 
  6.56, 75.93, 0.882}, {"LTU", "Europe", "Lithuania", "2020-09-02", 2952., 
  29., 33.143, 69., 0., 0.143, 1084.381, 10.653, 12.175, 25.346, 0., 0.052, 
  1.05, "", "", "", "", "", "", "", "", 4530., 598125., 219.714, 1.664, 
  3959., 1.454, 0.011, 90.9, "tests performed", "", "", "", "", "", "", "", 
  "", "", 28.7, 2.722291*^6, 45.135, 43.5, 19.002, 13.778, 29524.265, 0.7, 
  342.989, 3.67, 21.3, 38., "", 6.56, 75.93, 0.882}, 
 {"LTU", "Europe", "Lithuania", "2020-09-03", 2972., 20., 30.857, 69., 0., 
  0.143, 1091.728, 7.347, 11.335, 25.346, 0., 0.052, 1.04, "", "", "", "", 
  "", "", "", "", 4256., 602381., 221.277, 1.563, 3869., 1.421, 0.012, 83.3, 
  "tests performed", "", "", "", "", "", "", "", "", "", 28.7, 2.722291*^6, 
  45.135, 43.5, 19.002, 13.778, 29524.265, 0.7, 342.989, 3.67, 21.3, 38., "", 
  6.56, 75.93, 0.882}, {"LTU", "Europe", "Lithuania", "2020-09-04", 2998., 
  26., 27.714, 69., 0., 0., 1101.278, 9.551, 10.181, 25.346, 0., 0., 1.05, 
  "", "", "", "", "", "", "", "", 5179., 607560., 223.18, 1.902, 3833., 
  1.408, 0.013, 76.9, "tests performed", "", "", "", "", "", "", "", "", "", 
  28.7, 2.722291*^6, 45.135, 43.5, 19.002, 13.778, 29524.265, 0.7, 342.989, 
  3.67, 21.3, 38., "", 6.56, 75.93, 0.882}, {"LTU", "Europe", "Lithuania", 
  "2020-09-05", 3034., 36., 28.714, 69., 0., 0., 1114.502, 13.224, 10.548, 
  25.346, 0., 0., 1.07, "", "", "", "", "", "", "", "", 2390., 609950., 
  224.058, 0.878, 3775., 1.387, 0.013, 76.9, "tests performed", "", "", "", 
  "", "", "", "", "", "", 28.7, 2.722291*^6, 45.135, 43.5, 19.002, 13.778, 
  29524.265, 0.7, 342.989, 3.67, 21.3, 38., "", 6.56, 75.93, 0.882}, 
 {"LTU", "Europe", "Lithuania", "2020-09-06", 3077., 43., 29.857, 69., 0., 
  0., 1130.298, 15.796, 10.968, 25.346, 0., 0., 1.1, "", "", "", "", "", "", 
  "", "", 1214., 611164., 224.504, 0.446, 3712., 1.364, 0.014, 71.4, 
  "tests performed", "", "", "", "", "", "", "", "", "", 28.7, 2.722291*^6, 
  45.135, 43.5, 19.002, 13.778, 29524.265, 0.7, 342.989, 3.67, 21.3, 38., "", 
  6.56, 75.93, 0.882}, {"LTU", "Europe", "Lithuania", "2020-09-07", 3094., 
  17., 27.714, 69., 0., 0., 1136.543, 6.245, 10.181, 25.346, 0., 0., 1.11, 
  "", "", "", "", "", "", "", "", 3528., 614692., 225.8, 1.296, 3649., 1.34, 
  0.014, 71.4, "tests performed", "", "", "", "", "", "", "", "", "", 28.7, 
  2.722291*^6, 45.135, 43.5, 19.002, 13.778, 29524.265, 0.7, 342.989, 3.67, 
  21.3, 38., "", 6.56, 75.93, 0.882}, {"LTU", "Europe", "Lithuania", 
  "2020-09-08", 3126., 32., 29., 69., 0., 0., 1148.298, 11.755, 10.653, 
  25.346, 0., 0., 1.14, "", "", "", "", "", "", "", "", 4401., 619093., 
  227.416, 1.617, 3643., 1.338, 0.014, 71.4, "tests performed", "", "", "", 
  "", "", "", "", "", "", 28.7, 2.722291*^6, 45.135, 43.5, 19.002, 13.778, 
  29524.265, 0.7, 342.989, 3.67, 21.3, 38., "", 6.56, 75.93, 0.882}, 
 {"LTU", "Europe", "Lithuania", "2020-09-09", 3158., 32., 29.429, 69., 0., 
  0., 1160.052, 11.755, 10.81, 25.346, 0., 0., 1.16, "", "", "", "", "", "", 
  "", "", 5841., 624934., 229.562, 2.146, 3830., 1.407, 0.015, 66.7, 
  "tests performed", "", "", "", "", "", "", "", "", "", 28.7, 2.722291*^6, 
  45.135, 43.5, 19.002, 13.778, 29524.265, 0.7, 342.989, 3.67, 21.3, 38., "", 
  6.56, 75.93, 0.882}, {"LTU", "Europe", "Lithuania", "2020-09-10", 3194., 
  36., 31.714, 69., 0., 0., 1173.276, 13.224, 11.65, 25.346, 0., 0., 1.18, 
  "", "", "", "", "", "", "", "", 4829., 629763., 231.336, 1.774, 3912., 
  1.437, 0.014, 71.4, "tests performed", "", "", "", "", "", "", "", "", "", 
  28.7, 2.722291*^6, 45.135, 43.5, 19.002, 13.778, 29524.265, 0.7, 342.989, 
  3.67, 21.3, 38., "", 6.56, 75.93, 0.882}, {"LTU", "Europe", "Lithuania", 
  "2020-09-11", 3238., 44., 34.286, 70., 1., 0.143, 1189.439, 16.163, 12.594, 
  25.714, 0.367, 0.052, 1.2, "", "", "", "", "", "", "", "", 5396., 635159., 
  233.318, 1.982, 3943., 1.448, 0.014, 71.4, "tests performed", "", "", "", 
  "", "", "", "", "", "", 28.7, 2.722291*^6, 45.135, 43.5, 19.002, 13.778, 
  29524.265, 0.7, 342.989, 3.67, 21.3, 38., "", 6.56, 75.93, 0.882}, 
 {"LTU", "Europe", "Lithuania", "2020-09-12", 3291., 53., 36.714, 70., 0., 
  0.143, 1208.908, 19.469, 13.487, 25.714, 0., 0.052, 1.22, "", "", "", "", 
  "", "", "", "", 2487., 637646., 234.231, 0.914, 3957., 1.454, 0.015, 66.7, 
  "tests performed", "", "", "", "", "", "", "", "", "", 28.7, 2.722291*^6, 
  45.135, 43.5, 19.002, 13.778, 29524.265, 0.7, 342.989, 3.67, 21.3, 38., "", 
  6.56, 75.93, 0.882}, {"LTU", "Europe", "Lithuania", "2020-09-13", 3330., 
  39., 36.143, 71., 1., 0.286, 1223.234, 14.326, 13.277, 26.081, 0.367, 
  0.105, 1.24, "", "", "", "", "", "", "", "", 1568., 639214., 234.807, 
  0.576, 4007., 1.472, 0.014, 71.4, "tests performed", "", "", "", "", "", 
  "", "", "", "", 28.7, 2.722291*^6, 45.135, 43.5, 19.002, 13.778, 29524.265, 
  0.7, 342.989, 3.67, 21.3, 38., "", 6.56, 75.93, 0.882}, 
 {"LTU", "Europe", "Lithuania", "2020-09-14", 3381., 51., 41., 71., 0., 
  0.286, 1241.969, 18.734, 15.061, 26.081, 0., 0.105, 1.27, "", "", "", "", 
  "", "", "", "", 3329., 642543., 236.03, 1.223, 3979., 1.462, 0.015, 66.7, 
  "tests performed", "", "", "", "", "", "", "", "", "", 28.7, 2.722291*^6, 
  45.135, 43.5, 19.002, 13.778, 29524.265, 0.7, 342.989, 3.67, 21.3, 38., "", 
  6.56, 75.93, 0.882}, {"LTU", "Europe", "Lithuania", "2020-09-15", 3392., 
  11., 38., 71., 0., 0.286, 1246.009, 4.041, 13.959, 26.081, 0., 0.105, 1.28, 
  "", "", "", "", "", "", "", "", 5563., 648106., 238.074, 2.043, 4145., 
  1.523, 0.016, 62.5, "tests performed", "", "", "", "", "", "", "", "", "", 
  28.7, 2.722291*^6, 45.135, 43.5, 19.002, 13.778, 29524.265, 0.7, 342.989, 
  3.67, 21.3, 38., "", 6.56, 75.93, 0.882}, {"LTU", "Europe", "Lithuania", 
  "2020-09-16", 3437., 45., 39.857, 71., 0., 0.286, 1262.54, 16.53, 14.641, 
  26.081, 0., 0.105, 1.32, "", "", "", "", "", "", "", "", 5162., 653268., 
  239.97, 1.896, 4048., 1.487, 0.018, 55.6, "tests performed", "", "", "", 
  "", "", "", "", "", "", 28.7, 2.722291*^6, 45.135, 43.5, 19.002, 13.778, 
  29524.265, 0.7, 342.989, 3.67, 21.3, 38., "", 6.56, 75.93, 0.882}, 
 {"LTU", "Europe", "Lithuania", "2020-09-17", 3499., 62., 43.571, 71., 0., 
  0.286, 1285.314, 22.775, 16.005, 26.081, 0., 0.105, 1.35, "", "", "", "", 
  "", "", "", "", 5437., 658705., 241.967, 1.997, 4135., 1.519, 0.019, 52.6, 
  "tests performed", "", "", "", "", "", "", "", "", "", 28.7, 2.722291*^6, 
  45.135, 43.5, 19.002, 13.778, 29524.265, 0.7, 342.989, 3.67, 21.3, 38., "", 
  6.56, 75.93, 0.882}, {"LTU", "Europe", "Lithuania", "2020-09-18", 3560., 
  61., 46., 71., 0., 0.143, 1307.722, 22.408, 16.898, 26.081, 0., 0.052, 
  1.38, "", "", "", "", "", "", "", "", 5441., 664146., 243.966, 1.999, 
  4141., 1.521, 0.02, 50., "tests performed", "", "", "", "", "", "", "", "", 
  "", 28.7, 2.722291*^6, 45.135, 43.5, 19.002, 13.778, 29524.265, 0.7, 
  342.989, 3.67, 21.3, 38., "", 6.56, 75.93, 0.882}, 
 {"LTU", "Europe", "Lithuania", "2020-09-19", 3659., 99., 52.571, 71., 0., 
  0.143, 1344.088, 36.366, 19.311, 26.081, 0., 0.052, 1.41, "", "", "", "", 
  "", "", "", "", 3139., 667285., 245.119, 1.153, 4234., 1.555, 0.022, 45.5, 
  "tests performed", "", "", "", "", "", "", "", "", "", 28.7, 2.722291*^6, 
  45.135, 43.5, 19.002, 13.778, 29524.265, 0.7, 342.989, 3.67, 21.3, 38., "", 
  6.56, 75.93, 0.882}, {"LTU", "Europe", "Lithuania", "2020-09-20", 3739., 
  80., 58.429, 71., 0., 0., 1373.476, 29.387, 21.463, 26.081, 0., 0., 1.41, 
  "", "", "", "", "", "", "", "", 1619., 668904., 245.714, 0.595, 4241., 
  1.558, 0.023, 43.5, "tests performed", "", "", "", "", "", "", "", "", "", 
  28.7, 2.722291*^6, 45.135, 43.5, 19.002, 13.778, 29524.265, 0.7, 342.989, 
  3.67, 21.3, 38., "", 6.56, 75.93, 0.882}, {"LTU", "Europe", "Lithuania", 
  "2020-09-21", 3809., 70., 61.143, 71., 0., 0., 1399.189, 25.714, 22.46, 
  26.081, 0., 0., 1.41, "", "", "", "", "", "", "", "", 3900., 672804., 
  247.146, 1.433, 4323., 1.588, 0.024, 41.7, "tests performed", "", "", "", 
  "", "", "", "", "", "", 28.7, 2.722291*^6, 45.135, 43.5, 19.002, 13.778, 
  29524.265, 0.7, 342.989, 3.67, 21.3, 38., "", 6.56, 75.93, 0.882}, 
 {"LTU", "Europe", "Lithuania", "2020-09-22", 3854., 45., 66., 71., 0., 0., 
  1415.719, 16.53, 24.244, 26.081, 0., 0., 1.41, "", "", "", "", "", "", "", 
  "", 5181., 677985., 249.049, 1.903, 4268., 1.568, 0.027, 37., 
  "tests performed", "", "", "", "", "", "", "", "", "", 28.7, 2.722291*^6, 
  45.135, 43.5, 19.002, 13.778, 29524.265, 0.7, 342.989, 3.67, 21.3, 38., "", 
  6.56, 75.93, 0.882}, {"LTU", "Europe", "Lithuania", "2020-09-23", 3927., 
  73., 70., 72., 1., 0.143, 1442.535, 26.816, 25.714, 26.448, 0.367, 0.052, 
  1.41, "", "", "", "", "", "", "", "", 6612., 684597., 251.478, 2.429, 
  4476., 1.644, 0.027, 37., "tests performed", "", "", "", "", "", "", "", 
  "", "", 28.7, 2.722291*^6, 45.135, 43.5, 19.002, 13.778, 29524.265, 0.7, 
  342.989, 3.67, 21.3, 38., "", 6.56, 75.93, 0.882}, 
 {"LTU", "Europe", "Lithuania", "2020-09-24", 4065., 138., 80.857, 74., 2., 
  0.429, 1493.228, 50.693, 29.702, 27.183, 0.735, 0.157, 1.42, "", "", "", 
  "", "", "", "", "", 5667., 690264., 253.56, 2.082, 4508., 1.656, 0.026, 
  38.5, "tests performed", "", "", "", "", "", "", "", "", "", 28.7, 
  2.722291*^6, 45.135, 43.5, 19.002, 13.778, 29524.265, 0.7, 342.989, 3.67, 
  21.3, 38., "", 6.56, 75.93, 0.882}, {"LTU", "Europe", "Lithuania", 
  "2020-09-25", 4179., 114., 88.429, 74., 0., 0.429, 1535.104, 41.876, 
  32.483, 27.183, 0., 0.157, 1.39, "", "", "", "", "", "", "", "", 6599., 
  696863., 255.984, 2.424, 4674., 1.717, 0.028, 35.7, "tests performed", "", 
  "", "", "", "", "", "", "", "", 28.7, 2.722291*^6, 45.135, 43.5, 19.002, 
  13.778, 29524.265, 0.7, 342.989, 3.67, 21.3, 38., "", 6.56, 75.93, 0.882}, 
 {"LTU", "Europe", "Lithuania", "2020-09-26", 4290., 111., 90.143, 74., 0., 
  0.429, 1575.879, 40.774, 33.113, 27.183, 0., 0.157, 1.37, "", "", "", "", 
  "", "", "", "", 3864., 700727., 257.403, 1.419, 4777., 1.755, 0.028, 35.7, 
  "tests performed", "", "", "", "", "", "", "", "", "", 28.7, 2.722291*^6, 
  45.135, 43.5, 19.002, 13.778, 29524.265, 0.7, 342.989, 3.67, 21.3, 38., "", 
  6.56, 75.93, 0.882}, {"LTU", "Europe", "Lithuania", "2020-09-27", 4381., 
  91., 91.714, 76., 2., 0.714, 1609.306, 33.428, 33.69, 27.918, 0.735, 0.262, 
  1.35, "", "", "", "", "", "", "", "", 1880., 702607., 258.094, 0.691, 
  4815., 1.769, 0.028, 35.7, "tests performed", "", "", "", "", "", "", "", 
  "", "", 28.7, 2.722291*^6, 45.135, 43.5, 19.002, 13.778, 29524.265, 0.7, 
  342.989, 3.67, 21.3, 38., "", 6.56, 75.93, 0.882}, 
 {"LTU", "Europe", "Lithuania", "2020-09-28", 4485., 104., 96.571, 77., 1., 
  0.857, 1647.509, 38.203, 35.474, 28.285, 0.367, 0.315, 1.34, "", "", "", 
  "", "", "", "", "", 4293., 706900., 259.671, 1.577, 4871., 1.789, 0.029, 
  34.5, "tests performed", "", "", "", "", "", "", "", "", "", 28.7, 
  2.722291*^6, 45.135, 43.5, 19.002, 13.778, 29524.265, 0.7, 342.989, 3.67, 
  21.3, 38., "", 6.56, 75.93, 0.882}, {"LTU", "Europe", "Lithuania", 
  "2020-09-29", 4573., 88., 102.714, 77., 0., 0.857, 1679.835, 32.326, 
  37.731, 28.285, 0., 0.315, 1.33, "", "", "", "", "", "", "", "", 6320., 
  713220., 261.993, 2.322, 5034., 1.849, 0.028, 35.7, "tests performed", "", 
  "", "", "", "", "", "", "", "", 28.7, 2.722291*^6, 45.135, 43.5, 19.002, 
  13.778, 29524.265, 0.7, 342.989, 3.67, 21.3, 38., "", 6.56, 75.93, 0.882}, 
 {"LTU", "Europe", "Lithuania", "2020-09-30", 4688., 115., 108.714, 77., 0., 
  0.714, 1722.079, 42.244, 39.935, 28.285, 0., 0.262, 1.31, "", "", "", "", 
  "", "", "", "", 6406., 719626., 264.346, 2.353, 5004., 1.838, 0.028, 35.7, 
  "tests performed", "", "", "", "", "", "", "", "", "", 28.7, 2.722291*^6, 
  45.135, 43.5, 19.002, 13.778, 29524.265, 0.7, 342.989, 3.67, 21.3, 38., "", 
  6.56, 75.93, 0.882}, {"LTU", "Europe", "Lithuania", "2020-10-01", 4779., 
  91., 102., 77., 0., 0.429, 1755.507, 33.428, 37.468, 28.285, 0., 0.157, 
  1.29, "", "", "", "", "", "", "", "", 6247., 725873., 266.64, 2.295, 5087., 
  1.869, 0.03, 33.3, "tests performed", "", "", "", "", "", "", "", "", "", 
  31.48, 2.722291*^6, 45.135, 43.5, 19.002, 13.778, 29524.265, 0.7, 342.989, 
  3.67, 21.3, 38., "", 6.56, 75.93, 0.882}, {"LTU", "Europe", "Lithuania", 
  "2020-10-02", 4950., 171., 110.143, 78., 1., 0.571, 1818.321, 62.815, 
  40.46, 28.652, 0.367, 0.21, 1.28, "", "", "", "", "", "", "", "", 7257., 
  733130., 269.306, 2.666, 5181., 1.903, 0.027, 37., "tests performed", "", 
  "", "", "", "", "", "", "", "", 31.48, 2.722291*^6, 45.135, 43.5, 19.002, 
  13.778, 29524.265, 0.7, 342.989, 3.67, 21.3, 38., "", 6.56, 75.93, 0.882}, 
 {"LTU", "Europe", "Lithuania", "2020-10-03", 5075., 125., 112.143, 80., 2., 
  0.857, 1864.239, 45.917, 41.194, 29.387, 0.735, 0.315, 1.26, "", "", "", 
  "", "", "", "", "", 4175., 737305., 270.84, 1.534, 5225., 1.919, 0.026, 
  38.5, "tests performed", "", "", "", "", "", "", "", "", "", 31.48, 
  2.722291*^6, 45.135, 43.5, 19.002, 13.778, 29524.265, 0.7, 342.989, 3.67, 
  21.3, 38., "", 6.56, 75.93, 0.882}, {"LTU", "Europe", "Lithuania", 
  "2020-10-04", 5180., 105., 114.143, 81., 1., 0.714, 1902.809, 38.57, 
  41.929, 29.754, 0.367, 0.262, 1.26, "", "", "", "", "", "", "", "", 3052., 
  740357., 271.961, 1.121, 5393., 1.981, 0.027, 37., "tests performed", "", 
  "", "", "", "", "", "", "", "", 31.48, 2.722291*^6, 45.135, 43.5, 19.002, 
  13.778, 29524.265, 0.7, 342.989, 3.67, 21.3, 38., "", 6.56, 75.93, 0.882}, 
 {"LTU", "Europe", "Lithuania", "2020-10-05", 5279., 99., 113.429, 82., 1., 
  0.714, 1939.175, 36.366, 41.667, 30.122, 0.367, 0.262, 1.25, "", "", "", 
  "", "", "", "", "", 4913., 745270., 273.766, 1.805, 5481., 2.013, 0.027, 
  37., "tests performed", "", "", "", "", "", "", "", "", "", 31.48, 
  2.722291*^6, 45.135, 43.5, 19.002, 13.778, 29524.265, 0.7, 342.989, 3.67, 
  21.3, 38., "", 6.56, 75.93, 0.882}, {"LTU", "Europe", "Lithuania", 
  "2020-10-06", 5359., 80., 112.286, 84., 2., 1., 1968.563, 29.387, 41.247, 
  30.856, 0.735, 0.367, 1.26, "", "", 156., 57.305, "", "", "", "", 6046., 
  751316., 275.987, 2.221, 5442., 1.999, 0.028, 35.7, "tests performed", "", 
  "", "", "", "", "", "", "", "", 31.48, 2.722291*^6, 45.135, 43.5, 19.002, 
  13.778, 29524.265, 0.7, 342.989, 3.67, 21.3, 38., "", 6.56, 75.93, 0.882}, 
 {"LTU", "Europe", "Lithuania", "2020-10-07", 5474., 115., 112.286, 85., 1., 
  1.143, 2010.806, 42.244, 41.247, 31.224, 0.367, 0.42, 1.27, "", "", "", "", 
  "", "", "", "", 7103., 758419., 278.596, 2.609, 5542., 2.036, 0.027, 37., 
  "tests performed", "", "", "", "", "", "", "", "", "", 31.48, 2.722291*^6, 
  45.135, 43.5, 19.002, 13.778, 29524.265, 0.7, 342.989, 3.67, 21.3, 38., "", 
  6.56, 75.93, 0.882}, {"LTU", "Europe", "Lithuania", "2020-10-08", 5616., 
  142., 119.571, 86., 1., 1.286, 2062.968, 52.162, 43.923, 31.591, 0.367, 
  0.472, 1.28, "", "", "", "", "", "", "", "", 8155., 766574., 281.591, 
  2.996, 5814., 2.136, 0.028, 35.7, "tests performed", "", "", "", "", "", 
  "", "", "", "", 31.48, 2.722291*^6, 45.135, 43.5, 19.002, 13.778, 
  29524.265, 0.7, 342.989, 3.67, 21.3, 38., "", 6.56, 75.93, 0.882}, 
 {"LTU", "Europe", "Lithuania", "2020-10-09", 5749., 133., 114.143, 87., 1., 
  1.286, 2111.824, 48.856, 41.929, 31.958, 0.367, 0.472, 1.29, "", "", "", 
  "", "", "", "", "", 7444., 774018., 284.326, 2.734, 5841., 2.146, 0.03, 
  33.3, "tests performed", "", "", "", "", "", "", "", "", "", 48.61, 
  2.722291*^6, 45.135, 43.5, 19.002, 13.778, 29524.265, 0.7, 342.989, 3.67, 
  21.3, 38., "", 6.56, 75.93, 0.882}, {"LTU", "Europe", "Lithuania", 
  "2020-10-10", 5953., 204., 125.429, 87., 0., 1., 2186.761, 74.937, 46.075, 
  31.958, 0., 0.367, 1.31, "", "", "", "", "", "", "", "", 5231., 779249., 
  286.248, 1.922, 5992., 2.201, 0.031, 32.3, "tests performed", "", "", "", 
  "", "", "", "", "", "", 48.61, 2.722291*^6, 45.135, 43.5, 19.002, 13.778, 
  29524.265, 0.7, 342.989, 3.67, 21.3, 38., "", 6.56, 75.93, 0.882}, 
 {"LTU", "Europe", "Lithuania", "2020-10-11", 6113., 160., 133.286, 89., 2., 
  1.143, 2245.535, 58.774, 48.961, 32.693, 0.735, 0.42, 1.33, "", "", "", "", 
  "", "", "", "", 2836., 782085., 287.289, 1.042, 5961., 2.19, 0.032, 31.2, 
  "tests performed", "", "", "", "", "", "", "", "", "", 48.61, 2.722291*^6, 
  45.135, 43.5, 19.002, 13.778, 29524.265, 0.7, 342.989, 3.67, 21.3, 38., "", 
  6.56, 75.93, 0.882}, {"LTU", "Europe", "Lithuania", "2020-10-12", 6239., 
  126., 137.143, 89., 0., 1., 2291.82, 46.285, 50.378, 32.693, 0., 0.367, 
  1.34, "", "", "", "", "", "", "", "", 6044., 788129., 289.509, 2.22, 6123., 
  2.249, 0.031, 32.3, "tests performed", "", "", "", "", "", "", "", "", "", 
  48.61, 2.722291*^6, 45.135, 43.5, 19.002, 13.778, 29524.265, 0.7, 342.989, 
  3.67, 21.3, 38., "", 6.56, 75.93, 0.882}, {"LTU", "Europe", "Lithuania", 
  "2020-10-13", 6357., 118., 142.571, 90., 1., 0.857, 2335.165, 43.346, 
  52.372, 33.06, 0.367, 0.315, 1.37, "", "", 149., 54.733, "", "", "", "", 
  7900., 796029., 292.411, 2.902, 6388., 2.347, 0.032, 31.2, 
  "tests performed", "", "", "", "", "", "", "", "", "", 48.61, 2.722291*^6, 
  45.135, 43.5, 19.002, 13.778, 29524.265, 0.7, 342.989, 3.67, 21.3, 38., "", 
  6.56, 75.93, 0.882}, {"LTU", "Europe", "Lithuania", "2020-10-14", 6494., 
  137., 145.714, 94., 4., 1.286, 2385.491, 50.325, 53.526, 34.53, 1.469, 
  0.472, 1.39, "", "", 141., 51.795, "", "", "", "", 8715., 804744., 295.613, 
  3.201, 6618., 2.431, 0.034, 29.4, "tests performed", "", "", "", "", "", 
  "", "", "", "", 48.61, 2.722291*^6, 45.135, 43.5, 19.002, 13.778, 
  29524.265, 0.7, 342.989, 3.67, 21.3, 38., "", 6.56, 75.93, 0.882}, 
 {"LTU", "Europe", "Lithuania", "2020-10-15", 6749., 255., 161.857, 94., 0., 
  1.143, 2479.162, 93.671, 59.456, 34.53, 0., 0.42, 1.42, "", "", 174., 
  63.917, "", "", "", "", 8162., 812906., 298.611, 2.998, 6619., 2.431, 
  0.036, 27.8, "tests performed", "", "", "", "", "", "", "", "", "", 48.61, 
  2.722291*^6, 45.135, 43.5, 19.002, 13.778, 29524.265, 0.7, 342.989, 3.67, 
  21.3, 38., "", 6.56, 75.93, 0.882}, {"LTU", "Europe", "Lithuania", 
  "2020-10-16", 7030., 281., 183., 97., 3., 1.429, 2582.384, 103.222, 67.223, 
  35.632, 1.102, 0.525, 1.44, "", "", 199., 73.1, "", "", "", "", 8879., 
  821785., 301.873, 3.262, 6824., 2.507, 0.038, 26.3, "tests performed", "", 
  "", "", "", "", "", "", "", "", 48.61, 2.722291*^6, 45.135, 43.5, 19.002, 
  13.778, 29524.265, 0.7, 342.989, 3.67, 21.3, 38., "", 6.56, 75.93, 0.882}, 
 {"LTU", "Europe", "Lithuania", "2020-10-17", 7258., 228., 186.429, 98., 1., 
  1.571, 2666.137, 83.753, 68.482, 35.999, 0.367, 0.577, 1.45, "", "", "", 
  "", "", "", "", "", 5268., 827053., 303.808, 1.935, 6829., 2.509, 0.039, 
  25.6, "tests performed", "", "", "", "", "", "", "", "", "", 48.61, 
  2.722291*^6, 45.135, 43.5, 19.002, 13.778, 29524.265, 0.7, 342.989, 3.67, 
  21.3, 38., "", 6.56, 75.93, 0.882}, {"LTU", "Europe", "Lithuania", 
  "2020-10-18", 7511., 253., 199.714, 100., 2., 1.571, 2759.073, 92.936, 
  73.363, 36.734, 0.735, 0.577, 1.48, "", "", "", "", 8.769, 3.221, 113.993, 
  41.874, 3907., 830960., 305.243, 1.435, 6982., 2.565, 0.04, 25., 
  "tests performed", "", "", "", "", "", "", "", "", "", 48.61, 2.722291*^6, 
  45.135, 43.5, 19.002, 13.778, 29524.265, 0.7, 342.989, 3.67, 21.3, 38., "", 
  6.56, 75.93, 0.882}, {"LTU", "Europe", "Lithuania", "2020-10-19", 7718., 
  207., 211.286, 102., 2., 1.857, 2835.112, 76.039, 77.613, 37.468, 0.735, 
  0.682, 1.5, "", "", 229., 84.12, "", "", "", "", 5446., 836406., 307.243, 
  2.001, 6897., 2.534, 0.044, 22.7, "tests performed", "", "", "", "", "", 
  "", "", "", "", 48.61, 2.722291*^6, 45.135, 43.5, 19.002, 13.778, 
  29524.265, 0.7, 342.989, 3.67, 21.3, 38., "", 6.56, 75.93, 0.882}, 
 {"LTU", "Europe", "Lithuania", "2020-10-20", 7921., 203., 223.429, 105., 3., 
  2.143, 2909.682, 74.57, 82.074, 38.57, 1.102, 0.787, 1.53, "", "", 232., 
  85.222, "", "", "", "", 9049., 845455., 310.567, 3.324, 7061., 2.594, 
  0.047, 21.3, "tests performed", "", "", "", "", "", "", "", "", "", 48.61, 
  2.722291*^6, 45.135, 43.5, 19.002, 13.778, 29524.265, 0.7, 342.989, 3.67, 
  21.3, 38., "", 6.56, 75.93, 0.882}, {"LTU", "Europe", "Lithuania", 
  "2020-10-21", 8234., 313., 248.571, 108., 3., 2., 3024.658, 114.977, 91.31, 
  39.672, 1.102, 0.735, 1.56, "", "", 245., 89.998, "", "", "", "", 10045., 
  855500., 314.257, 3.69, 7251., 2.664, 0.049, 20.4, "tests performed", "", 
  "", "", "", "", "", "", "", "", 48.61, 2.722291*^6, 45.135, 43.5, 19.002, 
  13.778, 29524.265, 0.7, 342.989, 3.67, 21.3, 38., "", 6.56, 75.93, 0.882}, 
 {"LTU", "Europe", "Lithuania", "2020-10-22", 8661., 427., 273.143, 112., 4., 
  2.571, 3181.511, 156.853, 100.336, 41.142, 1.469, 0.945, 1.59, "", "", 
  239., 87.794, "", "", "", "", 9178., 864678., 317.629, 3.371, 7396., 2.717, 
  0.051, 19.6, "tests performed", "", "", "", "", "", "", "", "", "", 48.61, 
  2.722291*^6, 45.135, 43.5, 19.002, 13.778, 29524.265, 0.7, 342.989, 3.67, 
  21.3, 38., "", 6.56, 75.93, 0.882}, {"LTU", "Europe", "Lithuania", 
  "2020-10-23", 9106., 445., 296.571, 115., 3., 2.571, 3344.977, 163.465, 
  108.942, 42.244, 1.102, 0.945, 1.61, "", "", 255., 93.671, "", "", "", "", 
  10185., 874863., 321.37, 3.741, 7583., 2.786, 0.055, 18.2, 
  "tests performed", "", "", "", "", "", "", "", "", "", 48.61, 2.722291*^6, 
  45.135, 43.5, 19.002, 13.778, 29524.265, 0.7, 342.989, 3.67, 21.3, 38., "", 
  6.56, 75.93, 0.882}, {"LTU", "Europe", "Lithuania", "2020-10-24", 9586., 
  480., 332.571, 116., 1., 2.571, 3521.299, 176.322, 122.166, 42.611, 0.367, 
  0.945, 1.63, "", "", "", "", "", "", "", "", 7045., 881908., 323.958, 
  2.588, 7836., 2.878, 0.061, 16.4, "tests performed", "", "", "", "", "", 
  "", "", "", "", 48.61, 2.722291*^6, 45.135, 43.5, 19.002, 13.778, 
  29524.265, 0.7, 342.989, 3.67, 21.3, 38., "", 6.56, 75.93, 0.882}, 
 {"LTU", "Europe", "Lithuania", "2020-10-25", 10183., 597., 381.714, 122., 
  6., 3.143, 3740.599, 219.301, 140.218, 44.815, 2.204, 1.154, 1.65, "", "", 
  "", "", 10.717, 3.937, 182.195, 66.927, 4165., 886073., 325.488, 1.53, 
  7873., 2.892, 0.066, 15.2, "tests performed", "", "", "", "", "", "", "", 
  "", "", 48.61, 2.722291*^6, 45.135, 43.5, 19.002, 13.778, 29524.265, 0.7, 
  342.989, 3.67, 21.3, 38., "", 6.56, 75.93, 0.882}, 
 {"LTU", "Europe", "Lithuania", "2020-10-26", 10948., 765., 461.429, 124., 
  2., 3.143, 4021.613, 281.013, 169.5, 45.55, 0.735, 1.154, 1.66, "", "", 
  322., 118.283, "", "", "", "", 6421., 892494., 327.847, 2.359, 8013., 
  2.943, 0.069, 14.5, "tests performed", "", "", "", "", "", "", "", "", "", 
  48.61, 2.722291*^6, 45.135, 43.5, 19.002, 13.778, 29524.265, 0.7, 342.989, 
  3.67, 21.3, 38., "", 6.56, 75.93, 0.882}, {"LTU", "Europe", "Lithuania", 
  "2020-10-27", 11371., 423., 492.857, 129., 5., 3.429, 4176.997, 155.384, 
  181.045, 47.387, 1.837, 1.259, 1.64, "", "", 342., 125.629, "", "", "", "", 
  10847., 903341., 331.831, 3.985, 8269., 3.038, 0.074, 13.5, 
  "tests performed", "", "", "", "", "", "", "", "", "", 48.61, 2.722291*^6, 
  45.135, 43.5, 19.002, 13.778, 29524.265, 0.7, 342.989, 3.67, 21.3, 38., "", 
  6.56, 75.93, 0.882}, {"LTU", "Europe", "Lithuania", "2020-10-28", 12142., 
  771., 558.286, 134., 5., 3.714, 4460.214, 283.217, 205.079, 49.223, 1.837, 
  1.364, 1.63, "", "", 348., 127.834, "", "", "", "", 11077., 914418., 335.9, 
  4.069, 8417., 3.092, 0.08, 12.5, "tests performed", "", "", "", "", "", "", 
  "", "", "", 54.17, 2.722291*^6, 45.135, 43.5, 19.002, 13.778, 29524.265, 
  0.7, 342.989, 3.67, 21.3, 38., "", 6.56, 75.93, 0.882}, 
 {"LTU", "Europe", "Lithuania", "2020-10-29", 13090., 948., 632.714, 138., 
  4., 3.714, 4808.45, 348.236, 232.42, 50.693, 1.469, 1.364, 1.6, "", "", 
  370., 135.915, "", "", "", "", 12054., 926472., 340.328, 4.428, 8828., 
  3.243, 0.086, 11.6, "tests performed", "", "", "", "", "", "", "", "", "", 
  54.17, 2.722291*^6, 45.135, 43.5, 19.002, 13.778, 29524.265, 0.7, 342.989, 
  3.67, 21.3, 38., "", 6.56, 75.93, 0.882}, {"LTU", "Europe", "Lithuania", 
  "2020-10-30", 13815., 725., 672.714, 144., 6., 4.143, 5074.77, 266.32, 
  247.113, 52.897, 2.204, 1.522, 1.57, "", "", 415., 152.445, "", "", "", "", 
  10535., 937007., 344.198, 3.87, 8878., 3.261, 0.09, 11.1, 
  "tests performed", "", "", "", "", "", "", "", "", "", 56.94, 2.722291*^6, 
  45.135, 43.5, 19.002, 13.778, 29524.265, 0.7, 342.989, 3.67, 21.3, 38., "", 
  6.56, 75.93, 0.882}, {"LTU", "Europe", "Lithuania", "2020-10-31", 14815., 
  1000., 747., 152., 8., 5.143, 5442.107, 367.338, 274.401, 55.835, 2.939, 
  1.889, 1.55, "", "", "", "", "", "", "", "", 8965., 945972., 347.491, 
  3.293, 9152., 3.362, 0.096, 10.4, "tests performed", "", "", "", "", "", 
  "", "", "", "", 56.94, 2.722291*^6, 45.135, 43.5, 19.002, 13.778, 
  29524.265, 0.7, 342.989, 3.67, 21.3, 38., "", 6.56, 75.93, 0.882}, 
 {"LTU", "Europe", "Lithuania", "2020-11-01", 15698., 883., 787.857, 155., 
  3., 4.714, 5766.467, 324.359, 289.41, 56.937, 1.102, 1.732, 1.53, "", "", 
  "", "", 25.332, 9.305, 98.405, 36.148, 3934., 949906., 348.936, 1.445, 
  9119., 3.35, 0.099, 10.1, "tests performed", "", "", "", "", "", "", "", 
  "", "", 56.94, 2.722291*^6, 45.135, 43.5, 19.002, 13.778, 29524.265, 0.7, 
  342.989, 3.67, 21.3, 38., "", 6.56, 75.93, 0.882}, 
 {"LTU", "Europe", "Lithuania", "2020-11-02", 16532., 834., 797.714, 159., 
  4., 5., 6072.826, 306.36, 293.03, 58.407, 1.469, 1.837, 1.52, "", "", "", 
  "", "", "", "", "", 5747., 955653., 351.047, 2.111, 9023., 3.314, 0.104, 
  9.6, "tests performed", "", "", "", "", "", "", "", "", "", 56.94, 
  2.722291*^6, 45.135, 43.5, 19.002, 13.778, 29524.265, 0.7, 342.989, 3.67, 
  21.3, 38., "", 6.56, 75.93, 0.882}, {"LTU", "Europe", "Lithuania", 
  "2020-11-03", 17425., 893., 864.857, 170., 11., 5.857, 6400.859, 328.033, 
  317.695, 62.447, 4.041, 2.152, 1.5, "", "", "", "", "", "", "", "", 8592., 
  964245., 354.203, 3.156, 8701., 3.196, 0.103, 9.7, "tests performed", "", 
  "", "", "", "", "", "", "", "", 56.94, 2.722291*^6, 45.135, 43.5, 19.002, 
  13.778, 29524.265, 0.7, 342.989, 3.67, 21.3, 38., "", 6.56, 75.93, 0.882}, 
 {"LTU", "Europe", "Lithuania", "2020-11-04", 18078., 653., 848., 176., 6., 
  6., 6640.73, 239.871, 311.502, 64.651, 2.204, 2.204, 1.48, "", "", "", "", 
  "", "", "", "", 12020., 976265., 358.619, 4.415, 8835., 3.245, 0.111, 9., 
  "tests performed", "", "", "", "", "", "", "", "", "", 56.94, 2.722291*^6, 
  45.135, 43.5, 19.002, 13.778, 29524.265, 0.7, 342.989, 3.67, 21.3, 38., "", 
  6.56, 75.93, 0.882}, {"LTU", "Europe", "Lithuania", "2020-11-05", 19070., 
  992., 854.286, 178., 2., 5.714, 7005.129, 364.399, 313.811, 65.386, 0.735, 
  2.099, 1.48, "", "", "", "", "", "", "", "", 12314., 988579., 363.142, 
  4.523, 8872., 3.259, 0.117, 8.5, "tests performed", "", "", "", "", "", "", 
  "", "", "", 56.94, 2.722291*^6, 45.135, 43.5, 19.002, 13.778, 29524.265, 
  0.7, 342.989, 3.67, 21.3, 38., "", 6.56, 75.93, 0.882}, 
 {"LTU", "Europe", "Lithuania", "2020-11-06", 20720., 1650., 986.429, 185., 
  7., 5.857, 7611.236, 606.107, 362.352, 67.957, 2.571, 2.152, 1.49, "", "", 
  "", "", "", "", "", "", 14451., 1.00303*^6, 368.451, 5.308, 9432., 3.465, 
  0.122, 8.2, "tests performed", "", "", "", "", "", "", "", "", "", 56.94, 
  2.722291*^6, 45.135, 43.5, 19.002, 13.778, 29524.265, 0.7, 342.989, 3.67, 
  21.3, 38., "", 6.56, 75.93, 0.882}, {"LTU", "Europe", "Lithuania", 
  "2020-11-07", 22660., 1940., 1120.714, 195., 10., 6.143, 8323.871, 712.635, 
  411.681, 71.631, 3.673, 2.257, 1.48, "", "", "", "", "", "", "", "", 
  10579., 1.013609*^6, 372.337, 3.886, 9662., 3.549, 0.127, 7.9, 
  "tests performed", "", "", "", "", "", "", "", "", "", 57.41, 2.722291*^6, 
  45.135, 43.5, 19.002, 13.778, 29524.265, 0.7, 342.989, 3.67, 21.3, 38., "", 
  6.56, 75.93, 0.882}, {"LTU", "Europe", "Lithuania", "2020-11-08", 24636., 
  1976., 1276.857, 204., 9., 7., 9049.731, 725.859, 469.038, 74.937, 3.306, 
  2.571, 1.46, "", "", "", "", 48.715, 17.895, 373.158, 137.075, 6570., 
  1.020179*^6, 374.75, 2.413, 10039., 3.688, 0.128, 7.8, "tests performed", 
  "", "", "", "", "", "", "", "", "", 57.41, 2.722291*^6, 45.135, 43.5, 
  19.002, 13.778, 29524.265, 0.7, 342.989, 3.67, 21.3, 38., "", 6.56, 75.93, 
  0.882}, {"LTU", "Europe", "Lithuania", "2020-11-09", 25674., 1038., 1306., 
  212., 8., 7.571, 9431.027, 381.296, 479.743, 77.876, 2.939, 2.781, 1.41, 
  "", "", "", "", "", "", "", "", 8996., 1.029175*^6, 378.055, 3.305, 10503., 
  3.858, 0.127, 7.9, "tests performed", "", "", "", "", "", "", "", "", "", 
  57.41, 2.722291*^6, 45.135, 43.5, 19.002, 13.778, 29524.265, 0.7, 342.989, 
  3.67, 21.3, 38., "", 6.56, 75.93, 0.882}, {"LTU", "Europe", "Lithuania", 
  "2020-11-10", 26782., 1108., 1336.714, 229., 17., 8.429, 9838.037, 407.01, 
  491.025, 84.12, 6.245, 3.096, 1.37, "", "", "", "", "", "", "", "", 12288., 
  1.041463*^6, 382.569, 4.514, 11031., 4.052, 0.132, 7.6, "tests performed", 
  "", "", "", "", "", "", "", "", "", 57.41, 2.722291*^6, 45.135, 43.5, 
  19.002, 13.778, 29524.265, 0.7, 342.989, 3.67, 21.3, 38., "", 6.56, 75.93, 
  0.882}, {"LTU", "Europe", "Lithuania", "2020-11-11", 28215., 1433., 
  1448.143, 239., 10., 9., 10364.432, 526.395, 531.957, 87.794, 3.673, 3.306, 
  1.34, "", "", "", "", "", "", "", "", 12376., 1.053839*^6, 387.115, 4.546, 
  11082., 4.071, 0.133, 7.5, "tests performed", "", "", "", "", "", "", "", 
  "", "", 57.41, 2.722291*^6, 45.135, 43.5, 19.002, 13.778, 29524.265, 0.7, 
  342.989, 3.67, 21.3, 38., "", 6.56, 75.93, 0.882}, 
 {"LTU", "Europe", "Lithuania", "2020-11-12", 29769., 1554., 1528.429, 250., 
  11., 10.286, 10935.275, 570.843, 561.449, 91.834, 4.041, 3.778, 1.31, "", 
  "", 1092., 401.133, "", "", "", "", 14143., 1.067982*^6, 392.31, 5.195, 
  11343., 4.167, 0.136, 7.4, "tests performed", "", "", "", "", "", "", "", 
  "", "", 57.41, 2.722291*^6, 45.135, 43.5, 19.002, 13.778, 29524.265, 0.7, 
  342.989, 3.67, 21.3, 38., "", 6.56, 75.93, 0.882}, 
 {"LTU", "Europe", "Lithuania", "2020-11-13", 31826., 2057., 1586.571, 264., 
  14., 11.286, 11690.888, 755.614, 582.807, 96.977, 5.143, 4.146, 1.28, "", 
  "", 1205., 442.642, "", "", "", "", 14349., 1.082331*^6, 397.581, 5.271, 
  11329., 4.162, 0.138, 7.2, "tests performed", "", "", "", "", "", "", "", 
  "", "", 57.41, 2.722291*^6, 45.135, 43.5, 19.002, 13.778, 29524.265, 0.7, 
  342.989, 3.67, 21.3, 38., "", 6.56, 75.93, 0.882}, 
 {"LTU", "Europe", "Lithuania", "2020-11-14", 33351., 1525., 1527.286, 281., 
  17., 12.286, 12251.078, 560.19, 561.03, 103.222, 6.245, 4.513, 1.25, "", 
  "", "", "", "", "", "", "", 9043., 1.091374*^6, 400.903, 3.322, 11109., 
  4.081, 0.136, 7.4, "tests performed", "", "", "", "", "", "", "", "", "", 
  57.41, 2.722291*^6, 45.135, 43.5, 19.002, 13.778, 29524.265, 0.7, 342.989, 
  3.67, 21.3, 38., "", 6.56, 75.93, 0.882}, {"LTU", "Europe", "Lithuania", 
  "2020-11-15", 34728., 1377., 1441.714, 295., 14., 13., 12756.902, 505.824, 
  529.596, 108.365, 5.143, 4.775, 1.23, "", "", "", "", 59.432, 21.832, 
  444.282, 163.202, 6272., 1.097646*^6, 403.207, 2.304, 11067., 4.065, 0.136, 
  7.4, "tests performed", "", "", "", "", "", "", "", "", "", 57.41, 
  2.722291*^6, 45.135, 43.5, 19.002, 13.778, 29524.265, 0.7, 342.989, 3.67, 
  21.3, 38., "", 6.56, 75.93, 0.882}, {"LTU", "Europe", "Lithuania", 
  "2020-11-16", 35876., 1148., 1457.429, 309., 14., 13.857, 13178.606, 
  421.704, 535.368, 113.507, 5.143, 5.09, 1.23, "", "", "", "", "", "", "", 
  "", 9124., 1.10677*^6, 406.558, 3.352, 11085., 4.072, 0.137, 7.3, 
  "tests performed", "", "", "", "", "", "", "", "", "", 57.41, 2.722291*^6, 
  45.135, 43.5, 19.002, 13.778, 29524.265, 0.7, 342.989, 3.67, 21.3, 38., "", 
  6.56, 75.93, 0.882}, {"LTU", "Europe", "Lithuania", "2020-11-17", 36842., 
  966., 1437.143, 329., 20., 14.286, 13533.454, 354.848, 527.917, 120.854, 
  7.347, 5.248, 1.22, "", "", "", "", "", "", "", "", 12454., 1.119224*^6, 
  411.133, 4.575, 11109., 4.081, 0.143, 7., "tests performed", "", "", "", 
  "", "", "", "", "", "", 57.41, 2.722291*^6, 45.135, 43.5, 19.002, 13.778, 
  29524.265, 0.7, 342.989, 3.67, 21.3, 38., "", 6.56, 75.93, 0.882}, 
 {"LTU", "Europe", "Lithuania", "2020-11-18", 38783., 1941., 1509.714, 350., 
  21., 15.857, 14246.456, 713.002, 554.575, 128.568, 7.714, 5.825, 1.21, "", 
  "", 1., 0.367, "", "", "", "", 12352., 1.131576*^6, 415.67, 4.537, 11105., 
  4.079, 0.146, 6.8, "tests performed", "", "", "", "", "", "", "", "", "", 
  57.41, 2.722291*^6, 45.135, 43.5, 19.002, 13.778, 29524.265, 0.7, 342.989, 
  3.67, 21.3, 38., "", 6.56, 75.93, 0.882}, {"LTU", "Europe", "Lithuania", 
  "2020-11-19", 40452., 1669., 1526.143, 373., 23., 17.571, 14859.543, 
  613.087, 560.61, 137.017, 8.449, 6.455, 1.21, "", "", 1., 0.367, "", "", 
  "", "", 14136., 1.145712*^6, 420.863, 5.193, 11104., 4.079, 0.15, 6.7, 
  "tests performed", "", "", "", "", "", "", "", "", "", 57.41, 2.722291*^6, 
  45.135, 43.5, 19.002, 13.778, 29524.265, 0.7, 342.989, 3.67, 21.3, 38., "", 
  6.56, 75.93, 0.882}, {"LTU", "Europe", "Lithuania", "2020-11-20", 42721., 
  2269., 1556.429, 392., 19., 18.286, 15693.032, 833.489, 571.735, 143.996, 
  6.979, 6.717, 1.2, "", "", "", "", "", "", "", "", 14383., 1.160095*^6, 
  426.147, 5.283, 11109., 4.081, 0.154, 6.5, "tests performed", "", "", "", 
  "", "", "", "", "", "", 57.41, 2.722291*^6, 45.135, 43.5, 19.002, 13.778, 
  29524.265, 0.7, 342.989, 3.67, 21.3, 38., "", 6.56, 75.93, 0.882}, 
 {"LTU", "Europe", "Lithuania", "2020-11-21", 44699., 1978., 1621.143, 412., 
  20., 18.714, 16419.626, 726.594, 595.507, 151.343, 7.347, 6.874, 1.2, "", 
  "", "", "", "", "", "", "", 11626., 1.171721*^6, 430.417, 4.271, 11478., 
  4.216, 0.161, 6.2, "tests performed", "", "", "", "", "", "", "", "", "", 
  57.41, 2.722291*^6, 45.135, 43.5, 19.002, 13.778, 29524.265, 0.7, 342.989, 
  3.67, 21.3, 38., "", 6.56, 75.93, 0.882}, {"LTU", "Europe", "Lithuania", 
  "2020-11-22", 47008., 2309., 1754.286, 439., 27., 20.571, 17267.809, 
  848.183, 644.415, 161.261, 9.918, 7.557, 1.19, "", "", "", "", 71.124, 
  26.127, 636.22, 233.708, 5044., 1.176765*^6, 432.27, 1.853, 11303., 4.152, 
  0.163, 6.1, "tests performed", "", "", "", "", "", "", "", "", "", 57.41, 
  2.722291*^6, 45.135, 43.5, 19.002, 13.778, 29524.265, 0.7, 342.989, 3.67, 
  21.3, 38., "", 6.56, 75.93, 0.882}, {"LTU", "Europe", "Lithuania", 
  "2020-11-23", 48197., 1189., 1760.143, 459., 20., 21.429, 17704.573, 
  436.764, 646.567, 168.608, 7.347, 7.872, 1.18, "", "", 1629., 598.393, "", 
  "", "", "", 9082., 1.185847*^6, 435.606, 3.336, 11297., 4.15, 0.166, 6., 
  "tests performed", "", "", "", "", "", "", "", "", "", 57.41, 2.722291*^6, 
  45.135, 43.5, 19.002, 13.778, 29524.265, 0.7, 342.989, 3.67, 21.3, 38., "", 
  6.56, 75.93, 0.882}, {"LTU", "Europe", "Lithuania", "2020-11-24", 49368., 
  1171., 1789.429, 477., 18., 21.143, 18134.725, 430.152, 657.325, 175.22, 
  6.612, 7.767, 1.17, "", "", "", "", "", "", "", "", 14949., 1.200796*^6, 
  441.098, 5.491, 11653., 4.281, 0.166, 6., "tests performed", "", "", "", 
  "", "", "", "", "", "", 57.41, 2.722291*^6, 45.135, 43.5, 19.002, 13.778, 
  29524.265, 0.7, 342.989, 3.67, 21.3, 38., "", 6.56, 75.93, 0.882}, 
 {"LTU", "Europe", "Lithuania", "2020-11-25", 51656., 2288., 1839., 499., 
  22., 21.286, 18975.194, 840.469, 675.534, 183.301, 8.081, 7.819, 1.16, "", 
  "", "", "", "", "", "", "", 13401., 1.214197*^6, 446.02, 4.923, 11803., 
  4.336, 0.168, 6., "tests performed", "", "", "", "", "", "", "", "", "", 
  57.41, 2.722291*^6, 45.135, 43.5, 19.002, 13.778, 29524.265, 0.7, 342.989, 
  3.67, 21.3, 38., "", 6.56, 75.93, 0.882}, {"LTU", "Europe", "Lithuania", 
  "2020-11-26", 53755., 2099., 1900.429, 526., 27., 21.857, 19746.236, 
  771.042, 698.099, 193.22, 9.918, 8.029, 1.15, "", "", "", "", "", "", "", 
  "", 14602., 1.228799*^6, 451.384, 5.364, 11870., 4.36, 0.169, 5.9, 
  "tests performed", "", "", "", "", "", "", "", "", "", 57.41, 2.722291*^6, 
  45.135, 43.5, 19.002, 13.778, 29524.265, 0.7, 342.989, 3.67, 21.3, 38., "", 
  6.56, 75.93, 0.882}, {"LTU", "Europe", "Lithuania", "2020-11-27", 56085., 
  2330., 1909.143, 549., 23., 22.429, 20602.133, 855.897, 701.3, 201.668, 
  8.449, 8.239, 1.14, "", "", "", "", "", "", "", "", 14691., 1.24349*^6, 
  456.781, 5.397, 11914., 4.376, 0.169, 5.9, "tests performed", "", "", "", 
  "", "", "", "", "", "", 57.41, 2.722291*^6, 45.135, 43.5, 19.002, 13.778, 
  29524.265, 0.7, 342.989, 3.67, 21.3, 38., "", 6.56, 75.93, 0.882}, 
 {"LTU", "Europe", "Lithuania", "2020-11-28", 58211., 2126., 1930.286, 571., 
  22., 22.714, 21383.092, 780.96, 709.067, 209.75, 8.081, 8.344, 1.13, "", 
  "", "", "", "", "", "", "", 9958., 1.253448*^6, 460.439, 3.658, 11675., 
  4.289, 0.167, 6., "tests performed", "", "", "", "", "", "", "", "", "", 
  57.41, 2.722291*^6, 45.135, 43.5, 19.002, 13.778, 29524.265, 0.7, 342.989, 
  3.67, 21.3, 38., "", 6.56, 75.93, 0.882}, {"LTU", "Europe", "Lithuania", 
  "2020-11-29", 60176., 1965., 1881.143, 593., 22., 22., 22104.911, 721.818, 
  691.015, 217.831, 8.081, 8.081, 1.12, "", "", "", "", 87.687, 32.211, 
  610.888, 224.402, 4892., 1.25834*^6, 462.236, 1.797, 11654., 4.281, 0.17, 
  5.9, "tests performed", "", "", "", "", "", "", "", "", "", 57.41, 
  2.722291*^6, 45.135, 43.5, 19.002, 13.778, 29524.265, 0.7, 342.989, 3.67, 
  21.3, 38., "", 6.56, 75.93, 0.882}, {"LTU", "Europe", "Lithuania", 
  "2020-11-30", 61311., 1135., 1873.429, 620., 27., 23., 22521.839, 416.928, 
  688.181, 227.749, 9.918, 8.449, 1.12, "", "", 1887., 693.166, "", "", "", 
  "", 9118., 1.267458*^6, 465.585, 3.349, 11659., 4.283, 0.171, 5.8, 
  "tests performed", "", "", "", "", "", "", "", "", "", 57.41, 2.722291*^6, 
  45.135, 43.5, 19.002, 13.778, 29524.265, 0.7, 342.989, 3.67, 21.3, 38., "", 
  6.56, 75.93, 0.882}, {"LTU", "Europe", "Lithuania", "2020-12-01", 62511., 
  1200., 1877.571, 641., 21., 23.429, 22962.644, 440.805, 689.703, 235.463, 
  7.714, 8.606, 1.13, "", "", 1885., 692.431, "", "", "", "", 12338., 
  1.279796*^6, 470.117, 4.532, 11286., 4.146, 0.174, 5.7, "tests performed", 
  "", "", "", "", "", "", "", "", "", 57.41, 2.722291*^6, 45.135, 43.5, 
  19.002, 13.778, 29524.265, 0.7, 342.989, 3.67, 21.3, 38., "", 6.56, 75.93, 
  0.882}, {"LTU", "Europe", "Lithuania", "2020-12-02", 64621., 2110., 
  1852.143, 675., 34., 25.143, 23737.727, 775.082, 680.362, 247.953, 12.489, 
  9.236, 1.13, "", "", 1949., 715.941, "", "", "", "", 14723., 1.294519*^6, 
  475.526, 5.408, 11475., 4.215, 0.177, 5.6, "tests performed", "", "", "", 
  "", "", "", "", "", "", 57.41, 2.722291*^6, 45.135, 43.5, 19.002, 13.778, 
  29524.265, 0.7, 342.989, 3.67, 21.3, 38., "", 6.56, 75.93, 0.882}, 
 {"LTU", "Europe", "Lithuania", "2020-12-03", 67081., 2460., 1903.714, 694., 
  19., 24., 24641.377, 903.651, 699.306, 254.932, 6.979, 8.816, 1.14, "", "", 
  1940., 712.635, "", "", "", "", 13944., 1.308463*^6, 480.648, 5.122, 
  11381., 4.181, 0.179, 5.6, "tests performed", "", "", "", "", "", "", "", 
  "", "", 57.41, 2.722291*^6, 45.135, 43.5, 19.002, 13.778, 29524.265, 0.7, 
  342.989, 3.67, 21.3, 38., "", 6.56, 75.93, 0.882}, 
 {"LTU", "Europe", "Lithuania", "2020-12-04", 69600., 2519., 1930.714, 732., 
  38., 26.143, 25566.701, 925.324, 709.224, 268.891, 13.959, 9.603, 1.15, "", 
  "", 1981., 727.696, "", "", "", "", 14969., 1.323432*^6, 486.146, 5.499, 
  11420., 4.195, 0.187, 5.3, "tests performed", "", "", "", "", "", "", "", 
  "", "", 57.41, 2.722291*^6, 45.135, 43.5, 19.002, 13.778, 29524.265, 0.7, 
  342.989, 3.67, 21.3, 38., "", 6.56, 75.93, 0.882}, 
 {"LTU", "Europe", "Lithuania", "2020-12-05", 72463., 2863., 2036., 766., 
  34., 27.857, 26618.389, 1051.688, 747.899, 281.381, 12.489, 10.233, 1.15, 
  "", "", 2054., 754.512, "", "", "", "", 9078., 1.33251*^6, 489.481, 3.335, 
  11295., 4.149, 0.195, 5.1, "tests performed", "", "", "", "", "", "", "", 
  "", "", 57.41, 2.722291*^6, 45.135, 43.5, 19.002, 13.778, 29524.265, 0.7, 
  342.989, 3.67, 21.3, 38., "", 6.56, 75.93, 0.882}, 
 {"LTU", "Europe", "Lithuania", "2020-12-06", 74680., 2217., 2072., 790., 
  24., 28.143, 27432.776, 814.388, 761.124, 290.197, 8.816, 10.338, 1.15, "", 
  "", 2133., 783.531, 90.61, 33.285, 692.73, 254.466, 5628., 1.338138*^6, 
  491.548, 2.067, 11400., 4.188, 0.196, 5.1, "tests performed", "", "", "", 
  "", "", "", "", "", "", 57.41, 2.722291*^6, 45.135, 43.5, 19.002, 13.778, 
  29524.265, 0.7, 342.989, 3.67, 21.3, 38., "", 6.56, 75.93, 0.882}, 
 {"LTU", "Europe", "Lithuania", "2020-12-07", 76071., 1391., 2108.571, 834., 
  44., 30.571, 27943.743, 510.967, 774.558, 306.36, 16.163, 11.23, 1.16, "", 
  "", "", "", "", "", "", "", 9046., 1.347184*^6, 494.871, 3.323, 11389., 
  4.184, 0.198, 5.1, "tests performed", "", "", "", "", "", "", "", "", "", 
  57.41, 2.722291*^6, 45.135, 43.5, 19.002, 13.778, 29524.265, 0.7, 342.989, 
  3.67, 21.3, 38., "", 6.56, 75.93, 0.882}, {"LTU", "Europe", "Lithuania", 
  "2020-12-08", 77476., 1405., 2137.857, 859., 25., 31.143, 28459.852, 
  516.109, 785.315, 315.543, 9.183, 11.44, 1.16, "", "", "", "", "", "", "", 
  "", 14402., 1.361586*^6, 500.162, 5.29, 11684., 4.292, 0.206, 4.9, 
  "tests performed", "", "", "", "", "", "", "", "", "", 57.41, 2.722291*^6, 
  45.135, 43.5, 19.002, 13.778, 29524.265, 0.7, 342.989, 3.67, 21.3, 38., "", 
  6.56, 75.93, 0.882}, {"LTU", "Europe", "Lithuania", "2020-12-09", 80615., 
  3139., 2284.857, 886., 27., 30.143, 29612.925, 1153.073, 839.314, 325.461, 
  9.918, 11.073, 1.17, "", "", "", "", "", "", "", "", 15496., 1.377082*^6, 
  505.854, 5.692, 11795., 4.333, 0.213, 4.7, "tests performed", "", "", "", 
  "", "", "", "", "", "", 57.41, 2.722291*^6, 45.135, 43.5, 19.002, 13.778, 
  29524.265, 0.7, 342.989, 3.67, 21.3, 38., "", 6.56, 75.93, 0.882}, 
 {"LTU", "Europe", "Lithuania", "2020-12-10", 83959., 3344., 2411.143, 903., 
  17., 29.857, 30841.302, 1228.377, 885.704, 331.706, 6.245, 10.968, 1.17, 
  "", "", "", "", "", "", "", "", 15199., 1.392281*^6, 511.437, 5.583, 
  11974., 4.399, 0.217, 4.6, "tests performed", "", "", "", "", "", "", "", 
  "", "", 57.41, 2.722291*^6, 45.135, 43.5, 19.002, 13.778, 29524.265, 0.7, 
  342.989, 3.67, 21.3, 38., "", 6.56, 75.93, 0.882}, 
 {"LTU", "Europe", "Lithuania", "2020-12-11", 87066., 3107., 2495.143, 938., 
  35., 29.429, 31982.621, 1141.318, 916.56, 344.563, 12.857, 10.81, 1.17, "", 
  "", "", "", "", "", "", "", 16781., 1.409062*^6, 517.602, 6.164, 12233., 
  4.494, 0.221, 4.5, "tests performed", "", "", "", "", "", "", "", "", "", 
  57.41, 2.722291*^6, 45.135, 43.5, 19.002, 13.778, 29524.265, 0.7, 342.989, 
  3.67, 21.3, 38., "", 6.56, 75.93, 0.882}, {"LTU", "Europe", "Lithuania", 
  "2020-12-12", 90412., 3346., 2564.143, 985., 47., 31.286, 33211.732, 
  1229.112, 941.906, 361.828, 17.265, 11.492, 1.16, "", "", "", "", "", "", 
  "", "", 10577., 1.419639*^6, 521.487, 3.885, 12447., 4.572, 0.222, 4.5, 
  "tests performed", "", "", "", "", "", "", "", "", "", 57.41, 2.722291*^6, 
  45.135, 43.5, 19.002, 13.778, 29524.265, 0.7, 342.989, 3.67, 21.3, 38., "", 
  6.56, 75.93, 0.882}, {"LTU", "Europe", "Lithuania", "2020-12-13", 93255., 
  2843., 2653.571, 1039., 54., 35.571, 34256.073, 1044.341, 974.757, 381.664, 
  19.836, 13.067, 1.14, "", "", "", "", 109.122, 40.085, 779.443, 286.319, 
  4733., 1.424372*^6, 523.225, 1.739, 12319., 4.525, 0.224, 4.5, 
  "tests performed", "", "", "", "", "", "", "", "", "", 57.41, 2.722291*^6, 
  45.135, 43.5, 19.002, 13.778, 29524.265, 0.7, 342.989, 3.67, 21.3, 38., "", 
  6.56, 75.93, 0.882}, {"LTU", "Europe", "Lithuania", "2020-12-14", 95178., 
  1923., 2729.571, 1067., 28., 33.286, 34962.464, 706.39, 1002.674, 391.949, 
  10.285, 12.227, 1.13, "", "", 2372., 871.325, "", "", "", "", 10583., 
  1.434955*^6, 527.113, 3.888, 12539., 4.606, 0.224, 4.5, "tests performed", 
  "", "", "", "", "", "", "", "", "", 57.41, 2.722291*^6, 45.135, 43.5, 
  19.002, 13.778, 29524.265, 0.7, 342.989, 3.67, 21.3, 38., "", 6.56, 75.93, 
  0.882}, {"LTU", "Europe", "Lithuania", "2020-12-15", 96694., 1516., 
  2745.429, 1112., 45., 36.143, 35519.347, 556.884, 1008.499, 408.479, 16.53, 
  13.277, 1.12, "", "", 2307., 847.448, "", "", "", "", 15957., 1.450912*^6, 
  532.975, 5.862, 12761., 4.688, 0.221, 4.5, "tests performed", "", "", "", 
  "", "", "", "", "", "", 57.41, 2.722291*^6, 45.135, 43.5, 19.002, 13.778, 
  29524.265, 0.7, 342.989, 3.67, 21.3, 38., "", 6.56, 75.93, 0.882}, 
 {"LTU", "Europe", "Lithuania", "2020-12-16", 100173., 3479., 2794., 1137., 
  25., 35.857, 36797.315, 1277.968, 1026.341, 417.663, 9.183, 13.172, 1.11, 
  "", "", 2356., 865.448, "", "", "", "", 14923., 1.465835*^6, 538.456, 
  5.482, 12679., 4.657, 0.224, 4.5, "tests performed", "", "", "", "", "", 
  "", "", "", "", 74.07, 2.722291*^6, 45.135, 43.5, 19.002, 13.778, 
  29524.265, 0.7, 342.989, 3.67, 21.3, 38., "", 6.56, 75.93, 0.882}, 
 {"LTU", "Europe", "Lithuania", "2020-12-17", 103398., 3225., 2777., 1180., 
  43., 39.571, 37981.979, 1184.664, 1020.097, 433.458, 15.796, 14.536, 1.1, 
  "", "", 2468., 906.589, "", "", "", "", 16450., 1.482285*^6, 544.499, 
  6.043, 12858., 4.723, 0.224, 4.5, "tests performed", "", "", "", "", "", 
  "", "", "", "", 74.07, 2.722291*^6, 45.135, 43.5, 19.002, 13.778, 
  29524.265, 0.7, 342.989, 3.67, 21.3, 38., "", 6.56, 75.93, 0.882}, 
 {"LTU", "Europe", "Lithuania", "2020-12-18", 106645., 3247., 2797., 1219., 
  39., 40.143, 39174.725, 1192.745, 1027.443, 447.785, 14.326, 14.746, 1.09, 
  "", "", 2353., 864.346, "", "", "", "", 17596., 1.499881*^6, 550.963, 
  6.464, 12974., 4.766, 0.226, 4.4, "tests performed", "", "", "", "", "", 
  "", "", "", "", 74.07, 2.722291*^6, 45.135, 43.5, 19.002, 13.778, 
  29524.265, 0.7, 342.989, 3.67, 21.3, 38., "", 6.56, 75.93, 0.882}, 
 {"LTU", "Europe", "Lithuania", "2020-12-19", 109989., 3344., 2796.714, 
  1265., 46., 40., 40403.102, 1228.377, 1027.338, 464.682, 16.898, 14.694, 
  1.08, "", "", 2432., 893.365, "", "", "", "", 9809., 1.50969*^6, 554.566, 
  3.603, 12864., 4.725, 0.229, 4.4, "tests performed", "", "", "", "", "", 
  "", "", "", "", 74.07, 2.722291*^6, 45.135, 43.5, 19.002, 13.778, 
  29524.265, 0.7, 342.989, 3.67, 21.3, 38., "", 6.56, 75.93, 0.882}, 
 {"LTU", "Europe", "Lithuania", "2020-12-20", 112912., 2923., 2808.143, 
  1293., 28., 36.286, 41476.83, 1073.728, 1031.537, 474.968, 10.285, 13.329, 
  1.07, "", "", 2478., 910.263, 108.148, 39.727, 699.55, 256.971, 6836., 
  1.516526*^6, 557.077, 2.511, 13165., 4.836, 0.229, 4.4, "tests performed", 
  "", "", "", "", "", "", "", "", "", 74.07, 2.722291*^6, 45.135, 43.5, 
  19.002, 13.778, 29524.265, 0.7, 342.989, 3.67, 21.3, 38., "", 6.56, 75.93, 
  0.882}, {"LTU", "Europe", "Lithuania", "2020-12-21", 115047., 2135., 
  2838.429, 1339., 46., 38.857, 42261.096, 784.266, 1042.662, 491.865, 
  16.898, 14.274, 1.06, "", "", 2451., 900.345, "", "", "", "", 11545., 
  1.528071*^6, 561.318, 4.241, 13302., 4.886, 0.231, 4.3, "tests performed", 
  "", "", "", "", "", "", "", "", "", 76.85, 2.722291*^6, 45.135, 43.5, 
  19.002, 13.778, 29524.265, 0.7, 342.989, 3.67, 21.3, 38., "", 6.56, 75.93, 
  0.882}, {"LTU", "Europe", "Lithuania", "2020-12-22", 117086., 2039., 
  2913.143, 1395., 56., 40.429, 43010.097, 749.001, 1070.107, 512.436, 
  20.571, 14.851, 1.05, "", "", 2258., 829.448, "", "", "", "", 17655., 
  1.545726*^6, 567.803, 6.485, 13545., 4.976, 0.229, 4.4, "tests performed", 
  "", "", "", "", "", "", "", "", "", 76.85, 2.722291*^6, 45.135, 43.5, 
  19.002, 13.778, 29524.265, 0.7, 342.989, 3.67, 21.3, 38., "", 6.56, 75.93, 
  0.882}, {"LTU", "Europe", "Lithuania", "2020-12-23", 120890., 3804., 
  2959.571, 1430., 35., 41.857, 44407.449, 1397.352, 1087.162, 525.293, 
  12.857, 15.376, 1.03, "", "", 2284., 838.999, "", "", "", "", 15769., 
  1.561495*^6, 573.596, 5.793, 13666., 5.02, 0.23, 4.3, "tests performed", 
  "", "", "", "", "", "", "", "", "", 76.85, 2.722291*^6, 45.135, 43.5, 
  19.002, 13.778, 29524.265, 0.7, 342.989, 3.67, 21.3, 38., "", 6.56, 75.93, 
  0.882}, {"LTU", "Europe", "Lithuania", "2020-12-24", 124856., 3966., 
  3065.429, 1466., 36., 40.857, 45864.311, 1456.861, 1126.047, 538.517, 
  13.224, 15.008, 1.01, "", "", 2312., 849.285, "", "", "", "", 10767., 
  1.572262*^6, 577.551, 3.955, 12854., 4.722, 0.238, 4.2, "tests performed", 
  "", "", "", "", "", "", "", "", "", 76.85, 2.722291*^6, 45.135, 43.5, 
  19.002, 13.778, 29524.265, 0.7, 342.989, 3.67, 21.3, 38., "", 6.56, 75.93, 
  0.882}, {"LTU", "Europe", "Lithuania", "2020-12-25", 127547., 2691., 2986., 
  1510., 44., 41.571, 46852.816, 988.506, 1096.87, 554.68, 16.163, 15.271, 
  0.98, "", "", 2300., 844.877, "", "", "", "", 5369., 1.577631*^6, 579.523, 
  1.972, 11107., 4.08, 0.246, 4.1, "tests performed", "", "", "", "", "", "", 
  "", "", "", 76.85, 2.722291*^6, 45.135, 43.5, 19.002, 13.778, 29524.265, 
  0.7, 342.989, 3.67, 21.3, 38., "", 6.56, 75.93, 0.882}, 
 {"LTU", "Europe", "Lithuania", "2020-12-26", 129914., 2367., 2846.429, 
  1571., 61., 43.714, 47722.304, 869.488, 1045.6, 577.087, 22.408, 16.058, 
  0.96, "", "", 2448., 899.243, "", "", "", "", 5825., 1.583456*^6, 581.663, 
  2.14, 10538., 3.871, 0.245, 4.1, "tests performed", "", "", "", "", "", "", 
  "", "", "", 76.85, 2.722291*^6, 45.135, 43.5, 19.002, 13.778, 29524.265, 
  0.7, 342.989, 3.67, 21.3, 38., "", 6.56, 75.93, 0.882}, 
 {"LTU", "Europe", "Lithuania", "2020-12-27", 131601., 1687., 2669.857, 
  1613., 42., 45.714, 48342.003, 619.699, 980.739, 592.516, 15.428, 16.793, 
  0.95, "", "", 2510., 922.018, 120.814, 44.379, 597.248, 219.392, 5564., 
  1.58902*^6, 583.707, 2.044, 10356., 3.804, 0.247, 4., "tests performed", 
  2454., 2454., "", "", "", 0.09, 0.09, "", "", 76.85, 2.722291*^6, 45.135, 
  43.5, 19.002, 13.778, 29524.265, 0.7, 342.989, 3.67, 21.3, 38., "", 6.56, 
  75.93, 0.882}, {"LTU", "Europe", "Lithuania", "2020-12-28", 133395., 1794., 
  2621.143, 1652., 39., 44.714, 49001.007, 659.004, 962.844, 606.842, 14.326, 
  16.425, 0.95, "", "", 2506., 920.548, "", "", "", "", 11671., 1.600691*^6, 
  587.994, 4.287, 10374., 3.811, 0.248, 4., "tests performed", 5211., 5211., 
  "", 2757., 2757., 0.19, 0.19, "", 1013., 76.85, 2.722291*^6, 45.135, 43.5, 
  19.002, 13.778, 29524.265, 0.7, 342.989, 3.67, 21.3, 38., "", 6.56, 75.93, 
  0.882}, {"LTU", "Europe", "Lithuania", "2020-12-29", 135503., 2108., 2631., 
  1695., 43., 42.857, 49775.355, 774.348, 966.465, 622.637, 15.796, 15.743, 
  0.95, "", "", "", "", "", "", "", "", 14627., 1.615318*^6, 593.367, 5.373, 
  9942., 3.652, 0.254, 3.9, "tests performed", 8185., 8185., "", 2974., 
  2866., 0.3, 0.3, "", 1053., 76.85, 2.722291*^6, 45.135, 43.5, 19.002, 
  13.778, 29524.265, 0.7, 342.989, 3.67, 21.3, 38., "", 6.56, 75.93, 0.882}, 
 {"LTU", "Europe", "Lithuania", "2020-12-30", 139487., 3984., 2656.714, 
  1740., 45., 44.286, 51238.828, 1463.473, 975.911, 639.168, 16.53, 16.268, 
  0.94, "", "", 2429., 892.263, "", "", "", "", 14052., 1.62937*^6, 598.529, 
  5.162, 9696., 3.562, 0.254, 3.9, "tests performed", 9717., 9717., "", 
  1532., 2421., 0.36, 0.36, "", 889., 76.85, 2.722291*^6, 45.135, 43.5, 
  19.002, 13.778, 29524.265, 0.7, 342.989, 3.67, 21.3, 38., "", 6.56, 75.93, 
  0.882}, {"LTU", "Europe", "Lithuania", "2020-12-31", 141955., 2468., 
  2442.714, 1796., 56., 47.143, 52145.417, 906.589, 897.301, 659.738, 20.571, 
  17.317, 0.91, "", "", 2480., 910.997, "", "", "", "", 12537., 1.641907*^6, 
  603.134, 4.605, 9949., 3.655, 0.244, 4.1, "tests performed", 9742., 9742., 
  "", 25., 1822., 0.36, 0.36, "", 669., 76.85, 2.722291*^6, 45.135, 43.5, 
  19.002, 13.778, 29524.265, 0.7, 342.989, 3.67, 21.3, 38., "", 6.56, 75.93, 
  0.882}, {"LTU", "Europe", "Lithuania", "2021-01-01", 145430., 3475., 
  2554.714, 1837., 41., 46.714, 53421.916, 1276.498, 938.443, 674.799, 
  15.061, 17.16, 0.9, "", "", 2406., 883.814, "", "", "", "", 4674., 
  1.646581*^6, 604.851, 1.717, 9850., 3.618, 0.24, 4.2, "tests performed", 
  9742., 9742., "", 0., 1458., 0.36, 0.36, "", 536., 74.07, 2.722291*^6, 
  45.135, 43.5, 19.002, 13.778, 29524.265, 0.7, 342.989, 3.67, 21.3, 38., "", 
  6.56, 75.93, 0.882}, {"LTU", "Europe", "Lithuania", "2021-01-02", 146937., 
  1507., 2431.857, 1888., 51., 45.286, 53975.493, 553.578, 893.313, 693.533, 
  18.734, 16.635, 0.87, "", "", 2494., 916.14, "", "", "", "", 7117., 
  1.653698*^6, 607.466, 2.614, 10035., 3.686, 0.23, 4.3, "tests performed", 
  9742., 9742., "", 0., 1215., 0.36, 0.36, "", 446., 74.07, 2.722291*^6, 
  45.135, 43.5, 19.002, 13.778, 29524.265, 0.7, 342.989, 3.67, 21.3, 38., "", 
  6.56, 75.93, 0.882}, {"LTU", "Europe", "Lithuania", "2021-01-03", 148202., 
  1265., 2371.571, 1938., 50., 46.429, 54440.176, 464.682, 871.167, 711.9, 
  18.367, 17.055, 0.86, "", "", 2571., 944.425, 128.608, 47.243, 709.293, 
  260.55, 5401., 1.659099*^6, 609.45, 1.984, 10011., 3.677, 0.225, 4.4, 
  "tests performed", 9742., 9742., "", 0., 1041., 0.36, 0.36, "", 382., 
  74.07, 2.722291*^6, 45.135, 43.5, 19.002, 13.778, 29524.265, 0.7, 342.989, 
  3.67, 21.3, 38., "", 6.56, 75.93, 0.882}, {"LTU", "Europe", "Lithuania", 
  "2021-01-04", 149579., 1377., 2312., 1975., 37., 46.143, 54946., 505.824, 
  849.285, 725.492, 13.591, 16.95, 0.85, "", "", 2568., 943.323, "", "", "", 
  "", 12463., 1.671562*^6, 614.028, 4.578, 10124., 3.719, 0.217, 4.6, 
  "tests performed", 9744., 9744., "", 2., 648., 0.36, 0.36, "", 238., 74.07, 
  2.722291*^6, 45.135, 43.5, 19.002, 13.778, 29524.265, 0.7, 342.989, 3.67, 
  21.3, 38., "", 6.56, 75.93, 0.882}, {"LTU", "Europe", "Lithuania", 
  "2021-01-05", 151220., 1641., 2245.286, 2015., 40., 45.714, 55548.801, 
  602.801, 824.778, 740.185, 14.694, 16.793, 0.85, "", "", 2412., 886.018, 
  "", "", "", "", 16636., 1.688198*^6, 620.139, 6.111, 10411., 3.824, 0.202, 
  5., "tests performed", 10368., 10368., "", 624., 312., 0.38, 0.38, "", 
  115., 74.07, 2.722291*^6, 45.135, 43.5, 19.002, 13.778, 29524.265, 0.7, 
  342.989, 3.67, 21.3, 38., "", 6.56, 75.93, 0.882}, 
 {"LTU", "Europe", "Lithuania", "2021-01-06", 154007., 2787., 2074.286, 
  2049., 34., 44.143, 56572.571, 1023.77, 761.963, 752.675, 12.489, 16.215, 
  0.84, "", "", 2413., 886.386, "", "", "", "", 15323., 1.703521*^6, 625.767, 
  5.629, 10593., 3.891, 0.185, 5.4, "tests performed", 13869., 13869., "", 
  3501., 593., 0.51, 0.51, "", 218., 74.07, 2.722291*^6, 45.135, 43.5, 
  19.002, 13.778, 29524.265, 0.7, 342.989, 3.67, 21.3, 38., "", 6.56, 75.93, 
  0.882}, {"LTU", "Europe", "Lithuania", "2021-01-07", 156416., 2409., 
  2065.857, 2092., 43., 42.286, 57457.487, 884.916, 758.867, 768.47, 15.796, 
  15.533, 0.83, "", "", 2390., 877.937, "", "", "", "", 13695., 1.717216*^6, 
  630.798, 5.031, 10758., 3.952, 0.173, 5.8, "tests performed", 18046., 
  18046., "", 4177., 1186., 0.66, 0.66, "", 436., 74.07, 2.722291*^6, 45.135, 
  43.5, 19.002, 13.778, 29524.265, 0.7, 342.989, 3.67, 21.3, 38., "", 6.56, 
  75.93, 0.882}, {"LTU", "Europe", "Lithuania", "2021-01-08", 158474., 2058., 
  1863.429, 2133., 41., 42.286, 58213.468, 755.981, 684.507, 783.531, 15.061, 
  15.533, 0.81, "", "", 2235., 821., "", "", "", "", 13831., 1.731047*^6, 
  635.879, 5.081, 12067., 4.433, 0.16, 6.2, "tests performed", 23231., 
  23231., "", 5185., 1927., 0.85, 0.85, "", 708., 74.07, 2.722291*^6, 45.135, 
  43.5, 19.002, 13.778, 29524.265, 0.7, 342.989, 3.67, 21.3, 38., "", 6.56, 
  75.93, 0.882}, {"LTU", "Europe", "Lithuania", "2021-01-09", 160238., 1764., 
  1900.143, 2174., 41., 40.857, 58861.452, 647.984, 697.994, 798.592, 15.061, 
  15.008, 0.8, "", "", 2211., 812.184, "", "", "", "", 8598., 1.739645*^6, 
  639.037, 3.158, 12278., 4.51, 0.158, 6.3, "tests performed", 23535., 
  23535., "", 304., 1970., 0.86, 0.86, "", 724., 74.07, 2.722291*^6, 45.135, 
  43.5, 19.002, 13.778, 29524.265, 0.7, 342.989, 3.67, 21.3, 38., "", 6.56, 
  75.93, 0.882}, {"LTU", "Europe", "Lithuania", "2021-01-10", 161741., 1503., 
  1934.143, 2203., 29., 37.857, 59413.56, 552.108, 710.484, 809.245, 10.653, 
  13.906, 0.78, "", "", 2212., 812.551, 109.122, 40.085, 649.86, 238.718, 
  4451., 1.744096*^6, 640.672, 1.635, 12142., 4.46, 0.152, 6.6, 
  "tests performed", 23538., 23538., "", 3., 1971., 0.86, 0.86, "", 724., 
  74.07, 2.722291*^6, 45.135, 43.5, 19.002, 13.778, 29524.265, 0.7, 342.989, 
  3.67, 21.3, 38., "", 6.56, 75.93, 0.882}, {"LTU", "Europe", "Lithuania", 
  "2021-01-11", 162515., 774., 1848., 2246., 43., 38.714, 59697.879, 284.319, 
  678.84, 825.04, 15.796, 14.221, 0.77, "", "", 2155., 791.613, "", "", "", 
  "", 10061., 1.754157*^6, 644.368, 3.696, 11799., 4.334, 0.146, 6.8, 
  "tests performed", 25744., 25744., "", 2206., 2286., 0.95, 0.95, "", 840., 
  74.07, 2.722291*^6, 45.135, 43.5, 19.002, 13.778, 29524.265, 0.7, 342.989, 
  3.67, 21.3, 38., "", 6.56, 75.93, 0.882}, {"LTU", "Europe", "Lithuania", 
  "2021-01-12", 163527., 1012., 1758.143, 2280., 34., 37.857, 60069.625, 
  371.746, 645.832, 837.53, 12.489, 13.906, 0.76, "", "", 2096., 769.94, "", 
  "", "", "", 13366., 1.767523*^6, 649.278, 4.91, 11332., 4.163, 0.14, 7.1, 
  "tests performed", 27834., 27834., "", 2090., 2495., 1.02, 1.02, "", 917., 
  74.07, 2.722291*^6, 45.135, 43.5, 19.002, 13.778, 29524.265, 0.7, 342.989, 
  3.67, 21.3, 38., "", 6.56, 75.93, 0.882}, {"LTU", "Europe", "Lithuania", 
  "2021-01-13", 165291., 1764., 1612., 2317., 37., 38.286, 60717.609, 
  647.984, 592.148, 851.121, 13.591, 14.064, 0.75, "", "", 2038., 748.634, 
  "", "", "", "", 11558., 1.779081*^6, 653.523, 4.246, 10794., 3.965, 0.134, 
  7.5, "tests performed", 34093., 34093., "", 6259., 2889., 1.25, 1.25, "", 
  1061., 74.07, 2.722291*^6, 45.135, 43.5, 19.002, 13.778, 29524.265, 0.7, 
  342.989, 3.67, 21.3, 38., "", 6.56, 75.93, 0.882}, 
 {"LTU", "Europe", "Lithuania", "2021-01-14", 166736., 1445., 1474.286, 
  2350., 33., 36.857, 61248.412, 530.803, 541.561, 863.243, 12.122, 13.539, 
  0.74, "", "", 2008., 737.614, "", "", "", "", 11121., 1.790202*^6, 657.609, 
  4.085, 10427., 3.83, 0.127, 7.9, "tests performed", 42766., 42766., "", 
  8673., 3531., 1.57, 1.57, "", 1297., 74.07, 2.722291*^6, 45.135, 43.5, 
  19.002, 13.778, 29524.265, 0.7, 342.989, 3.67, 21.3, 38., "", 6.56, 75.93, 
  0.882}, {"LTU", "Europe", "Lithuania", "2021-01-15", 167960., 1224., 
  1355.143, 2385., 35., 36., 61698.033, 449.621, 497.795, 876.1, 12.857, 
  13.224, 0.73, "", "", 1850., 679.575, "", "", "", "", 10856., 1.801058*^6, 
  661.596, 3.988, 10002., 3.674, 0.125, 8., "tests performed", 50090., 
  50090., "", 7324., 3837., 1.84, 1.84, "", 1409., 74.07, 2.722291*^6, 
  45.135, 43.5, 19.002, 13.778, 29524.265, 0.7, 342.989, 3.67, 21.3, 38., "", 
  6.56, 75.93, 0.882}, {"LTU", "Europe", "Lithuania", "2021-01-16", 169194., 
  1234., 1279.429, 2419., 34., 35., 62151.328, 453.295, 469.982, 888.59, 
  12.489, 12.857, 0.73, "", "", 1859., 682.881, "", "", "", "", 6016., 
  1.807074*^6, 663.806, 2.21, 9633., 3.539, 0.12, 8.3, "tests performed", 
  51195., 51195., "", 1105., 3951., 1.88, 1.88, "", 1451., 74.07, 
  2.722291*^6, 45.135, 43.5, 19.002, 13.778, 29524.265, 0.7, 342.989, 3.67, 
  21.3, 38., "", 6.56, 75.93, 0.882}, {"LTU", "Europe", "Lithuania", 
  "2021-01-17", 170036., 842., 1185., 2450., 31., 35.286, 62460.626, 309.298, 
  435.295, 899.977, 11.387, 12.962, 0.73, "", "", 1910., 701.615, 95.482, 
  35.074, 514.432, 188.97, 3959., 1.811033*^6, 665.261, 1.454, 9562., 3.512, 
  0.118, 8.5, "tests performed", 52328., 51237., 1091., 1133., 4113., 1.92, 
  1.88, 0.04, 1511., 74.07, 2.722291*^6, 45.135, 43.5, 19.002, 13.778, 
  29524.265, 0.7, 342.989, 3.67, 21.3, 38., "", 6.56, 75.93, 0.882}, 
 {"LTU", "Europe", "Lithuania", "2021-01-18", 170513., 477., 1142.571, 2476., 
  26., 32.857, 62635.846, 175.22, 419.71, 909.528, 9.551, 12.07, 0.74, "", 
  "", "", "", "", "", "", "", 8367., 1.8194*^6, 668.334, 3.074, 9320., 3.424, 
  0.115, 8.7, "tests performed", 56855., 54089., 2766., 4527., 4444., 2.09, 
  1.99, 0.1, 1632., 70.37, 2.722291*^6, 45.135, 43.5, 19.002, 13.778, 
  29524.265, 0.7, 342.989, 3.67, 21.3, 38., "", 6.56, 75.93, 0.882}, 
 {"LTU", "Europe", "Lithuania", "2021-01-19", 171380., 867., 1121.857, 2498., 
  22., 31.143, 62954.328, 318.482, 412.1, 917.609, 8.081, 11.44, 0.75, "", 
  "", "", "", "", "", "", "", 10792., 1.830192*^6, 672.298, 3.964, 8953., 
  3.289, 0.112, 8.9, "tests performed", 63147., 56464., 6683., 6292., 5045., 
  2.32, 2.07, 0.25, 1853., 70.37, 2.722291*^6, 45.135, 43.5, 19.002, 13.778, 
  29524.265, 0.7, 342.989, 3.67, 21.3, 38., "", 6.56, 75.93, 0.882}, 
 {"LTU", "Europe", "Lithuania", "2021-01-20", 172612., 1232., 1045.857, 
  2523., 25., 29.429, 63406.888, 452.56, 384.183, 926.793, 9.183, 10.81, 
  0.75, "", "", "", "", "", "", "", "", 10568., 1.84076*^6, 676.18, 3.882, 
  8811., 3.237, 0.111, 9., "tests performed", 66625., 58106., 8519., 3478., 
  4647., 2.45, 2.13, 0.31, 1707., 70.37, 2.722291*^6, 45.135, 43.5, 19.002, 
  13.778, 29524.265, 0.7, 342.989, 3.67, 21.3, 38., "", 6.56, 75.93, 0.882}, 
 {"LTU", "Europe", "Lithuania", "2021-01-21", 173889., 1277., 1021.857, 
  2561., 38., 30.143, 63875.978, 469.09, 375.367, 940.752, 13.959, 11.073, 
  0.76, "", "", 1528., 561.292, "", "", "", "", 10660., 1.85142*^6, 680.096, 
  3.916, 8745., 3.212, 0.11, 9.1, "tests performed", 68174., 59017., 9157., 
  1549., 3630., 2.5, 2.17, 0.34, 1333., 70.37, 2.722291*^6, 45.135, 43.5, 
  19.002, 13.778, 29524.265, 0.7, 342.989, 3.67, 21.3, 38., "", 6.56, 75.93, 
  0.882}, {"LTU", "Europe", "Lithuania", "2021-01-22", 174922., 1033., 
  994.571, 2597., 36., 30.286, 64255.438, 379.46, 365.344, 953.976, 13.224, 
  11.125, 0.76, "", "", 1432., 526.028, "", "", "", "", 10699., 1.862119*^6, 
  684.026, 3.93, 8723., 3.204, 0.109, 9.2, "tests performed", 68567., 59340., 
  9227., 393., 2640., 2.52, 2.18, 0.34, 970., 70.37, 2.722291*^6, 45.135, 
  43.5, 19.002, 13.778, 29524.265, 0.7, 342.989, 3.67, 21.3, 38., "", 6.56, 
  75.93, 0.882}, {"LTU", "Europe", "Lithuania", "2021-01-23", 175929., 1007., 
  962.143, 2631., 34., 30.286, 64625.347, 369.909, 353.431, 966.465, 12.489, 
  11.125, 0.77, "", "", "", "", "", "", "", "", 5983., 1.868102*^6, 686.224, 
  2.198, 8718., 3.202, 0.108, 9.3, "tests performed", 68575., 59348., 9227., 
  8., 2483., 2.52, 2.18, 0.34, 912., 70.37, 2.722291*^6, 45.135, 43.5, 
  19.002, 13.778, 29524.265, 0.7, 342.989, 3.67, 21.3, 38., "", 6.56, 75.93, 
  0.882}, {"LTU", "Europe", "Lithuania", "2021-01-24", 176702., 773., 
  952.286, 2654., 23., 29.143, 64909.299, 283.952, 349.81, 974.914, 8.449, 
  10.705, 0.77, "", "", "", "", 104.25, 38.295, 510.535, 187.539, 3941., 
  1.872043*^6, 687.672, 1.448, 8716., 3.202, 0.108, 9.3, "tests performed", 
  68575., 59348., 9227., 0., 2321., 2.52, 2.18, 0.34, 853., 70.37, 
  2.722291*^6, 45.135, 43.5, 19.002, 13.778, 29524.265, 0.7, 342.989, 3.67, 
  21.3, 38., "", 6.56, 75.93, 0.882}, {"LTU", "Europe", "Lithuania", 
  "2021-01-25", 177243., 541., 961.429, 2674., 20., 28.286, 65108.028, 
  198.73, 353.169, 982.261, 7.347, 10.39, 0.78, "", "", 1407., 516.844, "", 
  "", "", "", 8279., 1.880322*^6, 690.713, 3.041, 8703., 3.197, 0.107, 9.3, 
  "tests performed", 68681., 59451., 9230., 106., 1689., 2.52, 2.18, 0.34, 
  620., 70.37, 2.722291*^6, 45.135, 43.5, 19.002, 13.778, 29524.265, 0.7, 
  342.989, 3.67, 21.3, 38., "", 6.56, 75.93, 0.882}, 
 {"LTU", "Europe", "Lithuania", "2021-01-26", 177934., 691., 936.286, 2691., 
  17., 27.571, 65361.859, 253.83, 343.933, 988.506, 6.245, 10.128, 0.78, "", 
  "", 1457., 535.211, "", "", "", "", 11963., 1.892285*^6, 695.108, 4.394, 
  8870., 3.258, 0.106, 9.4, "tests performed", 71831., 61941., 9890., 3150., 
  1241., 2.64, 2.28, 0.36, 456., 70.37, 2.722291*^6, 45.135, 43.5, 19.002, 
  13.778, 29524.265, 0.7, 342.989, 3.67, 21.3, 38., "", 6.56, 75.93, 0.882}, 
 {"LTU", "Europe", "Lithuania", "2021-01-27", 179217., 1283., 943.571, 2720., 
  29., 28.143, 65833.153, 471.294, 346.609, 999.158, 10.653, 10.338, 0.79, 
  "", "", "", "", "", "", "", "", 10811., 1.903096*^6, 699.079, 3.971, 8905., 
  3.271, 0.102, 9.8, "tests performed", 78750., 65785., 12965., 6919., 1732., 
  2.89, 2.42, 0.48, 636., 70.37, 2.722291*^6, 45.135, 43.5, 19.002, 13.778, 
  29524.265, 0.7, 342.989, 3.67, 21.3, 38., "", 6.56, 75.93, 0.882}, 
 {"LTU", "Europe", "Lithuania", "2021-01-28", 180160., 943., 895.857, 2749., 
  29., 26.857, 66179.552, 346.399, 329.082, 1009.811, 10.653, 9.866, 0.78, 
  "", "", 1409., 517.579, "", "", "", "", 9938., 1.913034*^6, 702.729, 3.651, 
  8802., 3.233, 0.102, 9.8, "tests performed", 85859., 69179., 16680., 7109., 
  2526., 3.15, 2.54, 0.61, 928., 70.37, 2.722291*^6, 45.135, 43.5, 19.002, 
  13.778, 29524.265, 0.7, 342.989, 3.67, 21.3, 38., "", 6.56, 75.93, 0.882}, 
 {"LTU", "Europe", "Lithuania", "2021-01-29", 181019., 859., 871., 2766., 
  17., 24.143, 66495.095, 315.543, 319.951, 1016.056, 6.245, 8.869, 0.78, "", 
  "", 1307., 480.11, "", "", "", "", 8933., 1.921967*^6, 706.011, 3.281, 
  8550., 3.141, 0.099, 10.1, "tests performed", 93945., 72172., 21773., 
  8086., 3625., 3.45, 2.65, 0.8, 1332., 70.37, 2.722291*^6, 45.135, 43.5, 
  19.002, 13.778, 29524.265, 0.7, 342.989, 3.67, 21.3, 38., "", 6.56, 75.93, 
  0.882}, {"LTU", "Europe", "Lithuania", "2021-01-30", 181740., 721., 
  830.143, 2791., 25., 22.857, 66759.946, 264.85, 304.943, 1025.239, 9.183, 
  8.396, 0.78, "", "", 1323., 485.988, "", "", "", "", 6235., 1.928202*^6, 
  708.301, 2.29, 8586., 3.154, 0.099, 10.1, "tests performed", 94589., 
  72368., 22221., 644., 3716., 3.47, 2.66, 0.82, 1365., 70.37, 2.722291*^6, 
  45.135, 43.5, 19.002, 13.778, 29524.265, 0.7, 342.989, 3.67, 21.3, 38., "", 
  6.56, 75.93, 0.882}, {"LTU", "Europe", "Lithuania", "2021-01-31", 182543., 
  803., 834.429, 2808., 17., 22., 67054.918, 294.972, 306.517, 1031.484, 
  6.245, 8.081, 0.78, "", "", 1346., 494.436, 91.585, 33.642, 445.257, 
  163.56, 2812., 1.931014*^6, 709.334, 1.033, 8424., 3.094, 0.099, 10.1, 
  "tests performed", 94597., 72376., 22221., 8., 3717., 3.47, 2.66, 0.82, 
  1365., 70.37, 2.722291*^6, 45.135, 43.5, 19.002, 13.778, 29524.265, 0.7, 
  342.989, 3.67, 21.3, 38., "", 6.56, 75.93, 0.882}, 
 {"LTU", "Europe", "Lithuania", "2021-02-01", 182898., 355., 807.857, 2830., 
  22., 22.286, 67185.323, 130.405, 296.756, 1039.566, 8.081, 8.186, 0.78, "", 
  "", 1299., 477.172, "", "", "", "", 8667., 1.939681*^6, 712.518, 3.184, 
  8480., 3.115, 0.096, 10.4, "tests performed", 97481., 73428., 24053., 
  2884., 4114., 3.58, 2.7, 0.88, 1511., 70.37, 2.722291*^6, 45.135, 43.5, 
  19.002, 13.778, 29524.265, 0.7, 342.989, 3.67, 21.3, 38., "", 6.56, 75.93, 
  0.882}, {"LTU", "Europe", "Lithuania", "2021-02-02", 183444., 546., 
  787.143, 2847., 17., 22.286, 67385.889, 200.566, 289.147, 1045.81, 6.245, 
  8.186, 0.78, "", "", "", "", "", "", "", "", 8670., 1.948351*^6, 715.703, 
  3.185, 8009., 2.942, 0.091, 11., "tests performed", 101400., 75087., 
  26313., 3919., 4224., 3.72, 2.76, 0.97, 1552., 70.37, 2.722291*^6, 45.135, 
  43.5, 19.002, 13.778, 29524.265, 0.7, 342.989, 3.67, 21.3, 38., "", 6.56, 
  75.93, 0.882}, {"LTU", "Europe", "Lithuania", "2021-02-03", 184208., 764., 
  713., 2867., 20., 21., 67666.535, 280.646, 261.912, 1053.157, 7.347, 7.714, 
  0.78, "", "", 1171., 430.152, "", "", "", "", 9646., 1.957997*^6, 719.246, 
  3.543, 7843., 2.881, 0.09, 11.1, "tests performed", 108212., 76711., 
  31501., 6812., 4209., 3.98, 2.82, 1.16, 1546., 70.37, 2.722291*^6, 45.135, 
  43.5, 19.002, 13.778, 29524.265, 0.7, 342.989, 3.67, 21.3, 38., "", 6.56, 
  75.93, 0.882}, {"LTU", "Europe", "Lithuania", "2021-02-04", 184948., 740., 
  684., 2885., 18., 19.429, 67938.365, 271.83, 251.259, 1059.769, 6.612, 
  7.137, 0.78, "", "", "", "", "", "", "", "", 8152., 1.966149*^6, 722.241, 
  2.995, 7588., 2.787, 0.088, 11.4, "tests performed", 118085., 78205., 
  39880., 9873., 4604., 4.34, 2.87, 1.46, 1691., 70.37, 2.722291*^6, 45.135, 
  43.5, 19.002, 13.778, 29524.265, 0.7, 342.989, 3.67, 21.3, 38., "", 6.56, 
  75.93, 0.882}, {"LTU", "Europe", "Lithuania", "2021-02-05", 185601., 653., 
  654.571, 2908., 23., 20.286, 68178.237, 239.871, 240.449, 1068.218, 8.449, 
  7.452, 0.79, "", "", 1107., 406.643, "", "", "", "", 8783., 1.974932*^6, 
  725.467, 3.226, 7566., 2.779, 0.087, 11.5, "tests performed", 125418., 
  79142., 46276., 7333., 4496., 4.61, 2.91, 1.7, 1652., 70.37, 2.722291*^6, 
  45.135, 43.5, 19.002, 13.778, 29524.265, 0.7, 342.989, 3.67, 21.3, 38., "", 
  6.56, 75.93, 0.882}, {"LTU", "Europe", "Lithuania", "2021-02-06", 186278., 
  677., 648.286, 2927., 19., 19.429, 68426.924, 248.688, 238.14, 1075.197, 
  6.979, 7.137, 0.8, "", "", "", "", "", "", "", "", 4078., 1.97901*^6, 
  726.965, 1.498, 7258., 2.666, 0.084, 11.9, "tests performed", 126146., 
  79212., 46934., 728., 4508., 4.63, 2.91, 1.72, 1656., 70.37, 2.722291*^6, 
  45.135, 43.5, 19.002, 13.778, 29524.265, 0.7, 342.989, 3.67, 21.3, 38., "", 
  6.56, 75.93, 0.882}, {"LTU", "Europe", "Lithuania", "2021-02-07", 186770., 
  492., 603.857, 2937., 10., 18.429, 68607.654, 180.73, 221.819, 1078.871, 
  3.673, 6.77, 0.8, "", "", 1157., 425.01, 80.867, 29.706, 338.083, 124.191, 
  2784., 1.981794*^6, 727.988, 1.023, 7254., 2.665, 0.084, 11.9, 
  "tests performed", 126243., 79214., 47029., 97., 4521., 4.64, 2.91, 1.73, 
  1661., 70.37, 2.722291*^6, 45.135, 43.5, 19.002, 13.778, 29524.265, 0.7, 
  342.989, 3.67, 21.3, 38., "", 6.56, 75.93, 0.882}, 
 {"LTU", "Europe", "Lithuania", "2021-02-08", 187039., 269., 591.571, 2955., 
  18., 17.857, 68706.468, 98.814, 217.306, 1085.483, 6.612, 6.56, 0.82, "", 
  "", 1098., 403.337, "", "", "", "", 7456., 1.98925*^6, 730.726, 2.739, 
  7081., 2.601, 0.082, 12.2, "tests performed", 128907., 79434., 49473., 
  2664., 4489., 4.74, 2.92, 1.82, 1649., 66.67, 2.722291*^6, 45.135, 43.5, 
  19.002, 13.778, 29524.265, 0.7, 342.989, 3.67, 21.3, 38., "", 6.56, 75.93, 
  0.882}, {"LTU", "Europe", "Lithuania", "2021-02-09", 187421., 382., 
  568.143, 2972., 17., 17.857, 68846.791, 140.323, 208.7, 1091.728, 6.245, 
  6.56, 0.83, "", "", "", "", "", "", "", "", 7766., 1.997016*^6, 733.579, 
  2.853, 6952., 2.554, 0.079, 12.7, "tests performed", 131774., 80507., 
  51267., 2867., 4339., 4.84, 2.96, 1.88, 1594., 66.67, 2.722291*^6, 45.135, 
  43.5, 19.002, 13.778, 29524.265, 0.7, 342.989, 3.67, 21.3, 38., "", 6.56, 
  75.93, 0.882}, {"LTU", "Europe", "Lithuania", "2021-02-10", 187991., 570., 
  540.429, 2988., 16., 17.286, 69056.174, 209.382, 198.52, 1097.605, 5.877, 
  6.35, 0.85, "", "", "", "", "", "", "", "", 8382., 2.005398*^6, 736.658, 
  3.079, 6772., 2.488, 0.079, 12.7, "tests performed", 137933., 85027., 
  52906., 6159., 4246., 5.07, 3.12, 1.94, 1560., 66.67, 2.722291*^6, 45.135, 
  43.5, 19.002, 13.778, 29524.265, 0.7, 342.989, 3.67, 21.3, 38., "", 6.56, 
  75.93, 0.882}, {"LTU", "Europe", "Lithuania", "2021-02-11", 189058., 1067., 
  587.143, 3013., 25., 18.286, 69448.123, 391.949, 215.68, 1106.788, 9.183, 
  6.717, 0.87, "", "", "", "", "", "", "", "", 8170., 2.013568*^6, 739.659, 
  3.001, 6774., 2.488, 0.076, 13.2, "tests performed", 147006., 92795., 
  54211., 9073., 4132., 5.4, 3.41, 1.99, 1518., 66.67, 2.722291*^6, 45.135, 
  43.5, 19.002, 13.778, 29524.265, 0.7, 342.989, 3.67, 21.3, 38., "", 6.56, 
  75.93, 0.882}, {"LTU", "Europe", "Lithuania", "2021-02-12", 189665., 607., 
  580.571, 3038., 25., 18.571, 69671.097, 222.974, 213.266, 1115.972, 9.183, 
  6.822, 0.86, "", "", "", "", "", "", "", "", 8983., 2.022551*^6, 742.959, 
  3.3, 6803., 2.499, 0.074, 13.5, "tests performed", 154307., 99109., 55198., 
  7301., 4127., 5.67, 3.64, 2.03, 1516., 66.67, 2.722291*^6, 45.135, 43.5, 
  19.002, 13.778, 29524.265, 0.7, 342.989, 3.67, 21.3, 38., "", 6.56, 75.93, 
  0.882}, {"LTU", "Europe", "Lithuania", "2021-02-13", 190241., 576., 
  566.143, 3057., 19., 18.571, 69882.683, 211.586, 207.966, 1122.951, 6.979, 
  6.822, 0.86, "", "", "", "", "", "", "", "", 5363., 2.027914*^6, 744.929, 
  1.97, 6986., 2.566, 0.072, 13.9, "tests performed", 154754., 99556., 
  55198., 447., 4087., 5.68, 3.66, 2.03, 1501., 66.67, 2.722291*^6, 45.135, 
  43.5, 19.002, 13.778, 29524.265, 0.7, 342.989, 3.67, 21.3, 38., "", 6.56, 
  75.93, 0.882}, {"LTU", "Europe", "Lithuania", "2021-02-14", 190724., 483., 
  564.857, 3070., 13., 19., 70060.107, 177.424, 207.493, 1127.727, 4.775, 
  6.979, 0.86, "", "", "", "", 60.407, 22.19, 361.467, 132.78, 3109., 
  2.031023*^6, 746.071, 1.142, 7033., 2.583, 0.071, 14.1, "tests performed", 
  154755., 99556., 55199., 1., 4073., 5.68, 3.66, 2.03, 1496., 66.67, 
  2.722291*^6, 45.135, 43.5, 19.002, 13.778, 29524.265, 0.7, 342.989, 3.67, 
  21.3, 38., "", 6.56, 75.93, 0.882}, {"LTU", "Europe", "Lithuania", 
  "2021-02-15", 190937., 213., 556.857, 3080., 10., 17.857, 70138.35, 78.243, 
  204.555, 1131.4, 3.673, 6.56, 0.87, "", "", "", "", "", "", "", "", 7396., 
  2.038419*^6, 748.788, 2.717, 7024., 2.58, 0.07, 14.3, "tests performed", 
  159405., 103510., 55895., 4650., 4357., 5.86, 3.8, 2.05, 1600., 66.67, 
  2.722291*^6, 45.135, 43.5, 19.002, 13.778, 29524.265, 0.7, 342.989, 3.67, 
  21.3, 38., "", 6.56, 75.93, 0.882}, {"LTU", "Europe", "Lithuania", 
  "2021-02-16", 191264., 327., 549., 3095., 15., 17.571, 70258.47, 120.119, 
  201.668, 1136.91, 5.51, 6.455, 0.88, "", "", "", "", "", "", "", "", 4492., 
  2.042911*^6, 750.438, 1.65, 6556., 2.408, 0.072, 13.9, "tests performed", 
  159922., 103822., 56100., 517., 4021., 5.87, 3.81, 2.06, 1477., 66.67, 
  2.722291*^6, 45.135, 43.5, 19.002, 13.778, 29524.265, 0.7, 342.989, 3.67, 
  21.3, 38., "", 6.56, 75.93, 0.882}, {"LTU", "Europe", "Lithuania", 
  "2021-02-17", 191821., 557., 547.143, 3113., 18., 17.857, 70463.077, 
  204.607, 200.986, 1143.522, 6.612, 6.56, 0.89, "", "", 902., 331.339, "", 
  "", "", "", 7485., 2.050396*^6, 753.188, 2.75, 6428., 2.361, 0.07, 14.3, 
  "tests performed", 168209., 108170., 60039., 8287., 4325., 6.18, 3.97, 
  2.21, 1589., 66.67, 2.722291*^6, 45.135, 43.5, 19.002, 13.778, 29524.265, 
  0.7, 342.989, 3.67, 21.3, 38., "", 6.56, 75.93, 0.882}, 
 {"LTU", "Europe", "Lithuania", "2021-02-18", 192193., 372., 447.857, 3129., 
  16., 16.571, 70599.726, 136.65, 164.515, 1149.4, 5.877, 6.087, 0.91, "", 
  "", 842., 309.298, "", "", "", "", 8396., 2.058792*^6, 756.272, 3.084, 
  6461., 2.373, 0.072, 13.9, "tests performed", 179551., 114677., 64874., 
  11342., 4649., 6.6, 4.21, 2.38, 1708., 66.67, 2.722291*^6, 45.135, 43.5, 
  19.002, 13.778, 29524.265, 0.7, 342.989, 3.67, 21.3, 38., "", 6.56, 75.93, 
  0.882}, {"LTU", "Europe", "Lithuania", "2021-02-19", 192986., 793., 
  474.429, 3145., 16., 15.286, 70891.025, 291.299, 174.275, 1155.277, 5.877, 
  5.615, 0.95, "", "", 824., 302.686, "", "", "", "", 8142., 2.066934*^6, 
  759.263, 2.991, 6340., 2.329, 0.073, 13.7, "tests performed", 190037., 
  121838., 68199., 10486., 5104., 6.98, 4.48, 2.51, 1875., 66.67, 
  2.722291*^6, 45.135, 43.5, 19.002, 13.778, 29524.265, 0.7, 342.989, 3.67, 
  21.3, 38., "", 6.56, 75.93, 0.882}, {"LTU", "Europe", "Lithuania", 
  "2021-02-20", 193562., 576., 474.429, 3162., 17., 15., 71102.612, 211.586, 
  174.275, 1161.522, 6.245, 5.51, 0.96, "", "", 844., 310.033, "", "", "", 
  "", 6296., 2.07323*^6, 761.575, 2.313, 6474., 2.378, 0.074, 13.5, 
  "tests performed", 191042., 122781., 68261., 1005., 5184., 7.02, 4.51, 
  2.51, 1904., 66.67, 2.722291*^6, 45.135, 43.5, 19.002, 13.778, 29524.265, 
  0.7, 342.989, 3.67, 21.3, 38., "", 6.56, 75.93, 0.882}, 
 {"LTU", "Europe", "Lithuania", "2021-02-21", 194051., 489., 475.286, 3171., 
  9., 14.429, 71282.24, 179.628, 174.59, 1164.828, 3.306, 5.3, 0.97, "", "", 
  897., 329.502, 55.535, 20.4, 340.032, 124.906, 3409., 2.076639*^6, 762.828, 
  1.252, 6517., 2.394, 0.074, 13.5, "tests performed", 191042., 122781., 
  68261., 0., 5184., 7.02, 4.51, 2.51, 1904., 66.67, 2.722291*^6, 45.135, 
  43.5, 19.002, 13.778, 29524.265, 0.7, 342.989, 3.67, 21.3, 38., "", 6.56, 
  75.93, 0.882}, {"LTU", "Europe", "Lithuania", "2021-02-22", 194333., 282., 
  485.143, 3178., 7., 14., 71385.829, 103.589, 178.211, 1167.399, 2.571, 
  5.143, 0.99, "", "", 904., 332.073, "", "", "", "", 7624., 2.084263*^6, 
  765.628, 2.801, 6549., 2.406, 0.074, 13.5, "tests performed", 196524., 
  126683., 69841., 5482., 5303., 7.22, 4.65, 2.57, 1948., 66.67, 2.722291*^6, 
  45.135, 43.5, 19.002, 13.778, 29524.265, 0.7, 342.989, 3.67, 21.3, 38., "", 
  6.56, 75.93, 0.882}, {"LTU", "Europe", "Lithuania", "2021-02-23", 194833., 
  500., 509.857, 3189., 11., 13.429, 71569.498, 183.669, 187.29, 1171.44, 
  4.041, 4.933, 1.01, "", "", 893., 328.033, "", "", "", "", 8850., 
  2.093113*^6, 768.879, 3.251, 7172., 2.635, 0.073, 13.7, "tests performed", 
  205185., 134239., 70946., 8661., 6466., 7.54, 4.93, 2.61, 2375., 66.67, 
  2.722291*^6, 45.135, 43.5, 19.002, 13.778, 29524.265, 0.7, 342.989, 3.67, 
  21.3, 38., "", 6.56, 75.93, 0.882}, {"LTU", "Europe", "Lithuania", 
  "2021-02-24", 195481., 648., 522.857, 3200., 11., 12.429, 71807.533, 
  238.035, 192.065, 1175.481, 4.041, 4.565, 1.03, "", "", 896., 329.135, "", 
  "", "", "", 8132., 2.101245*^6, 771.866, 2.987, 7264., 2.668, 0.074, 13.5, 
  "tests performed", 216902., 145029., 71873., 11717., 6956., 7.97, 5.33, 
  2.64, 2555., 66.67, 2.722291*^6, 45.135, 43.5, 19.002, 13.778, 29524.265, 
  0.7, 342.989, 3.67, 21.3, 38., "", 6.56, 75.93, 0.882}, 
 {"LTU", "Europe", "Lithuania", "2021-02-25", 196049., 568., 550.857, 3209., 
  9., 11.429, 72016.18, 208.648, 202.351, 1178.787, 3.306, 4.198, 1.05, "", 
  "", 866., 318.114, "", "", "", "", 8867., 2.110112*^6, 775.124, 3.257, 
  7331., 2.693, 0.073, 13.7, "tests performed", 228772., 155951., 72821., 
  11870., 7032., 8.4, 5.73, 2.67, 2583., 66.67, 2.722291*^6, 45.135, 43.5, 
  19.002, 13.778, 29524.265, 0.7, 342.989, 3.67, 21.3, 38., "", 6.56, 75.93, 
  0.882}, {"LTU", "Europe", "Lithuania", "2021-02-26", 196690., 641., 
  529.143, 3225., 16., 11.429, 72251.644, 235.463, 194.374, 1184.664, 5.877, 
  4.198, 1.07, "", "", 827., 303.788, "", "", "", "", 9713., 2.119825*^6, 
  778.692, 3.568, 7556., 2.776, 0.072, 13.9, "tests performed", 238812., 
  164948., 73864., 10040., 6968., 8.77, 6.06, 2.71, 2560., 66.67, 
  2.722291*^6, 45.135, 43.5, 19.002, 13.778, 29524.265, 0.7, 342.989, 3.67, 
  21.3, 38., "", 6.56, 75.93, 0.882}, {"LTU", "Europe", "Lithuania", 
  "2021-02-27", 197343., 653., 540.143, 3234., 9., 10.286, 72491.515, 
  239.871, 198.415, 1187.97, 3.306, 3.778, 1.09, "", "", 872., 320.318, "", 
  "", "", "", 5372., 2.125197*^6, 780.665, 1.973, 7424., 2.727, 0.071, 14.1, 
  "tests performed", 239604., 165709., 73895., 792., 6937., 8.8, 6.09, 2.71, 
  2548., 66.67, 2.722291*^6, 45.135, 43.5, 19.002, 13.778, 29524.265, 0.7, 
  342.989, 3.67, 21.3, 38., "", 6.56, 75.93, 0.882}, 
 {"LTU", "Europe", "Lithuania", "2021-02-28", 199145., 1802., 727.714, 3244., 
  10., 10.429, 73153.458, 661.942, 267.317, 1191.643, 3.673, 3.831, 1.11, "", 
  "", 888., 326.196, 42.869, 15.748, 321.52, 118.106, 3302., 2.128499*^6, 
  781.878, 1.213, 7409., 2.722, 0.07, 14.3, "tests performed", 240054., 
  166159., 73895., 450., 7002., 8.82, 6.1, 2.71, 2572., 66.67, 2.722291*^6, 
  45.135, 43.5, 19.002, 13.778, 29524.265, 0.7, 342.989, 3.67, 21.3, 38., "", 
  6.56, 75.93, 0.882}, {"LTU", "Europe", "Lithuania", "2021-03-01", 199398., 
  253., 723.571, 3253., 9., 10.714, 73246.394, 92.936, 265.795, 1194.949, 
  3.306, 3.936, 1.05, "", "", 858., 315.176, "", "", "", "", 8137., 
  2.136636*^6, 784.867, 2.989, 7482., 2.748, 0.069, 14.5, "tests performed", 
  247623., 173580., 74043., 7569., 7300., 9.1, 6.38, 2.72, 2682., 66.67, 
  2.722291*^6, 45.135, 43.5, 19.002, 13.778, 29524.265, 0.7, 342.989, 3.67, 
  21.3, 38., "", 6.56, 75.93, 0.882}, {"LTU", "Europe", "Lithuania", 
  "2021-03-02", 199825., 427., 713.143, 3263., 10., 10.571, 73403.247, 
  156.853, 261.964, 1198.623, 3.673, 3.883, 1., "", "", 837., 307.462, "", 
  "", "", "", 9302., 2.145938*^6, 788.284, 3.417, 7546., 2.772, 0.065, 15.4, 
  "tests performed", 256973., 182318., 74655., 9350., 7398., 9.44, 6.7, 2.74, 
  2718., 66.67, 2.722291*^6, 45.135, 43.5, 19.002, 13.778, 29524.265, 0.7, 
  342.989, 3.67, 21.3, 38., "", 6.56, 75.93, 0.882}, 
 {"LTU", "Europe", "Lithuania", "2021-03-03", 200351., 526., 695.714, 3281., 
  18., 11.571, 73596.467, 193.22, 255.562, 1205.235, 6.612, 4.251, 0.96, "", 
  "", 827., 303.788, "", "", "", "", 8437., 2.154375*^6, 791.383, 3.099, 
  7590., 2.788, 0.064, 15.6, "tests performed", 268983., 192072., 76911., 
  12010., 7440., 9.88, 7.06, 2.83, 2733., 66.67, 2.722291*^6, 45.135, 43.5, 
  19.002, 13.778, 29524.265, 0.7, 342.989, 3.67, 21.3, 38., "", 6.56, 75.93, 
  0.882}, {"LTU", "Europe", "Lithuania", "2021-03-04", 200898., 547., 
  692.714, 3294., 13., 12.143, 73797.401, 200.934, 254.46, 1210.01, 4.775, 
  4.461, 0.94, "", "", 811., 297.911, "", "", "", "", 8076., 2.162451*^6, 
  794.35, 2.967, 7477., 2.747, 0.062, 16.1, "tests performed", 284456., 
  202353., 82103., 15473., 7955., 10.45, 7.43, 3.02, 2922., 66.67, 
  2.722291*^6, 45.135, 43.5, 19.002, 13.778, 29524.265, 0.7, 342.989, 3.67, 
  21.3, 38., "", 6.56, 75.93, 0.882}, {"LTU", "Europe", "Lithuania", 
  "2021-03-05", 201335., 437., 663.571, 3303., 9., 11.143, 73957.927, 
  160.527, 243.755, 1213.316, 3.306, 4.093, 0.92, "", "", "", "", "", "", "", 
  "", 8769., 2.17122*^6, 797.571, 3.221, 7342., 2.697, 0.059, 16.9, 
  "tests performed", 298480., 211705., 86775., 14024., 8524., 10.96, 7.78, 
  3.19, 3131., 66.67, 2.722291*^6, 45.135, 43.5, 19.002, 13.778, 29524.265, 
  0.7, 342.989, 3.67, 21.3, 38., "", 6.56, 75.93, 0.882}, 
 {"LTU", "Europe", "Lithuania", "2021-03-06", 201799., 464., 636.571, 3321., 
  18., 12.429, 74128.372, 170.445, 233.837, 1219.928, 6.612, 4.565, 0.92, "", 
  "", "", "", "", "", "", "", 6296., 2.177516*^6, 799.884, 2.313, 7474., 
  2.745, 0.059, 16.9, "tests performed", 299106., 212188., 86918., 626., 
  8500., 10.99, 7.79, 3.19, 3122., 66.67, 2.722291*^6, 45.135, 43.5, 19.002, 
  13.778, 29524.265, 0.7, 342.989, 3.67, 21.3, 38., "", 6.56, 75.93, 0.882}, 
 {"LTU", "Europe", "Lithuania", "2021-03-07", 202214., 415., 438.429, 3328., 
  7., 12., 74280.817, 152.445, 161.051, 1222.5, 2.571, 4.408, 0.91, "", "", 
  823., 302.319, 50.664, 18.611, 280.599, 103.075, 3007., 2.180523*^6, 
  800.988, 1.105, 7432., 2.73, 0.059, 16.9, "tests performed", 299108., 
  212189., 86919., 2., 8436., 10.99, 7.79, 3.19, 3099., 66.67, 2.722291*^6, 
  45.135, 43.5, 19.002, 13.778, 29524.265, 0.7, 342.989, 3.67, 21.3, 38., "", 
  6.56, 75.93, 0.882}, {"LTU", "Europe", "Lithuania", "2021-03-08", 202430., 
  216., 433.143, 3336., 8., 11.857, 74360.162, 79.345, 159.11, 1225.438, 
  2.939, 4.356, 0.93, "", "", 789., 289.829, "", "", "", "", 8539., 
  2.189062*^6, 804.125, 3.137, 7489., 2.751, 0.059, 16.9, "tests performed", 
  308025., 220143., 87882., 8917., 8629., 11.31, 8.09, 3.23, 3170., 66.67, 
  2.722291*^6, 45.135, 43.5, 19.002, 13.778, 29524.265, 0.7, 342.989, 3.67, 
  21.3, 38., "", 6.56, 75.93, 0.882}, {"LTU", "Europe", "Lithuania", 
  "2021-03-09", 202900., 470., 439.286, 3341., 5., 11.143, 74532.811, 
  172.649, 161.366, 1227.275, 1.837, 4.093, 0.93, "", "", 762., 279.911, "", 
  "", "", "", 8066., 2.197128*^6, 807.088, 2.963, 7313., 2.686, 0.06, 16.7, 
  "tests performed", 319929., 230679., 89250., 11904., 8994., 11.75, 8.47, 
  3.28, 3304., 66.67, 2.722291*^6, 45.135, 43.5, 19.002, 13.778, 29524.265, 
  0.7, 342.989, 3.67, 21.3, 38., "", 6.56, 75.93, 0.882}, 
 {"LTU", "Europe", "Lithuania", "2021-03-10", 203386., 486., 433.571, 3351., 
  10., 10., 74711.337, 178.526, 159.267, 1230.948, 3.673, 3.673, 0.94, "", 
  "", 749., 275.136, "", "", "", "", 9543., 2.206671*^6, 810.593, 3.506, 
  7471., 2.744, 0.06, 16.7, "tests performed", 335571., 243762., 91809., 
  15642., 9513., 12.33, 8.95, 3.37, 3494., 66.67, 2.722291*^6, 45.135, 43.5, 
  19.002, 13.778, 29524.265, 0.7, 342.989, 3.67, 21.3, 38., "", 6.56, 75.93, 
  0.882}, {"LTU", "Europe", "Lithuania", "2021-03-11", 203992., 606., 442., 
  3363., 12., 9.857, 74933.944, 222.607, 162.363, 1235.357, 4.408, 3.621, 
  0.96, "", "", 767., 281.748, "", "", "", "", 5348., 2.212019*^6, 812.558, 
  1.965, 7081., 2.601, 0.061, 16.4, "tests performed", 336707., 244219., 
  92488., 1136., 7464., 12.37, 8.97, 3.4, 2742., 66.67, 2.722291*^6, 45.135, 
  43.5, 19.002, 13.778, 29524.265, 0.7, 342.989, 3.67, 21.3, 38., "", 6.56, 
  75.93, 0.882}, {"LTU", "Europe", "Lithuania", "2021-03-12", 204356., 364., 
  431.571, 3373., 10., 10., 75067.654, 133.711, 158.532, 1239.03, 3.673, 
  3.673, 0.97, "", "", 717., 263.381, "", "", "", "", 9588., 2.221607*^6, 
  816.08, 3.522, 7198., 2.644, 0.063, 15.9, "tests performed", 354642., 
  254853., 99789., 17935., 8023., 13.03, 9.36, 3.67, 2947., 66.67, 
  2.722291*^6, 45.135, 43.5, 19.002, 13.778, 29524.265, 0.7, 342.989, 3.67, 
  21.3, 38., "", 6.56, 75.93, 0.882}, {"LTU", "Europe", "Lithuania", 
  "2021-03-13", 204954., 598., 450.714, 3389., 16., 9.714, 75287.322, 
  219.668, 165.564, 1244.907, 5.877, 3.568, 0.99, "", "", 748., 274.769, "", 
  "", "", "", 6259., 2.227866*^6, 818.379, 2.299, 7193., 2.642, 0.063, 15.9, 
  "tests performed", 356388., 255886., 100502., 1746., 8183., 13.09, 9.4, 
  3.69, 3006., 66.67, 2.722291*^6, 45.135, 43.5, 19.002, 13.778, 29524.265, 
  0.7, 342.989, 3.67, 21.3, 38., "", 6.56, 75.93, 0.882}, 
 {"LTU", "Europe", "Lithuania", "2021-03-14", 205385., 431., 453., 3396., 7., 
  9.714, 75445.645, 158.323, 166.404, 1247.479, 2.571, 3.568, 1.01, "", "", 
  778., 285.789, 41.895, 15.39, 275.728, 101.285, 3451., 2.231317*^6, 
  819.647, 1.268, 7256., 2.665, 0.063, 15.9, "tests performed", 356413., 
  255911., 100502., 25., 8186., 13.09, 9.4, 3.69, 3007., 66.67, 2.722291*^6, 
  45.135, 43.5, 19.002, 13.778, 29524.265, 0.7, 342.989, 3.67, 21.3, 38., "", 
  6.56, 75.93, 0.882}, {"LTU", "Europe", "Lithuania", "2021-03-15", 205644., 
  259., 459.143, 3410., 14., 10.571, 75540.785, 95.14, 168.66, 1252.621, 
  5.143, 3.883, 1.03, "", "", 763., 280.279, "", "", "", "", 8406., 
  2.239723*^6, 822.735, 3.088, 7237., 2.658, 0.067, 14.9, "tests performed", 
  364465., 262838., 101627., 8052., 8063., 13.39, 9.66, 3.73, 2962., 66.67, 
  2.722291*^6, 45.135, 43.5, 19.002, 13.778, 29524.265, 0.7, 342.989, 3.67, 
  21.3, 38., "", 6.56, 75.93, 0.882}, {"LTU", "Europe", "Lithuania", 
  "2021-03-16", 206290., 646., 484.286, 3416., 6., 10.714, 75778.085, 237.3, 
  177.896, 1254.825, 2.204, 3.936, 1.05, "", "", 773., 283.952, "", "", "", 
  "", 8584., 2.248307*^6, 825.888, 3.153, 7311., 2.686, 0.068, 14.7, 
  "tests performed", 374668., 268387., 106281., 10203., 7820., 13.76, 9.86, 
  3.9, 2873., 63.89, 2.722291*^6, 45.135, 43.5, 19.002, 13.778, 29524.265, 
  0.7, 342.989, 3.67, 21.3, 38., "", 6.56, 75.93, 0.882}, 
 {"LTU", "Europe", "Lithuania", "2021-03-17", 206889., 599., 500.429, 3427., 
  11., 10.857, 75998.121, 220.035, 183.826, 1258.866, 4.041, 3.988, 1.06, "", 
  "", 762., 279.911, "", "", "", "", 8386., 2.256693*^6, 828.968, 3.08, 
  7146., 2.625, 0.069, 14.5, "tests performed", 385209., 271045., 114164., 
  10541., 7091., 14.15, 9.96, 4.19, 2605., 63.89, 2.722291*^6, 45.135, 43.5, 
  19.002, 13.778, 29524.265, 0.7, 342.989, 3.67, 21.3, 38., "", 6.56, 75.93, 
  0.882}, {"LTU", "Europe", "Lithuania", "2021-03-18", 207469., 580., 
  496.714, 3442., 15., 11.286, 76211.177, 213.056, 182.462, 1264.376, 5.51, 
  4.146, 1.07, "", "", 730., 268.156, "", "", "", "", 8632., 2.265325*^6, 
  832.139, 3.171, 7615., 2.797, 0.068, 14.7, "tests performed", 393606., 
  273815., 119791., 8397., 8128., 14.46, 10.06, 4.4, 2986., 63.89, 
  2.722291*^6, 45.135, 43.5, 19.002, 13.778, 29524.265, 0.7, 342.989, 3.67, 
  21.3, 38., "", 6.56, 75.93, 0.882}, {"LTU", "Europe", "Lithuania", 
  "2021-03-19", 208048., 579., 527.429, 3452., 10., 11.286, 76423.865, 
  212.689, 193.744, 1268.05, 3.673, 4.146, 1.08, "", "", 705., 258.973, "", 
  "", "", "", 11797., 2.277122*^6, 836.473, 4.333, 7931., 2.913, 0.065, 15.4, 
  "tests performed", 402860., 276965., 125895., 9254., 6888., 14.8, 10.17, 
  4.62, 2530., 63.89, 2.722291*^6, 45.135, 43.5, 19.002, 13.778, 29524.265, 
  0.7, 342.989, 3.67, 21.3, 38., "", 6.56, 75.93, 0.882}, 
 {"LTU", "Europe", "Lithuania", "2021-03-20", 208650., 602., 528., 3464., 
  12., 10.714, 76645.002, 221.137, 193.954, 1272.458, 4.408, 3.936, 1.09, "", 
  "", 728., 267.422, "", "", "", "", 6450., 2.283572*^6, 838.842, 2.369, 
  7958., 2.923, 0.064, 15.6, "tests performed", 403595., 277446., 126149., 
  735., 6744., 14.83, 10.19, 4.63, 2477., 63.89, 2.722291*^6, 45.135, 43.5, 
  19.002, 13.778, 29524.265, 0.7, 342.989, 3.67, 21.3, 38., "", 6.56, 75.93, 
  0.882}, {"LTU", "Europe", "Lithuania", "2021-03-21", 209011., 361., 518., 
  3476., 12., 11.429, 76777.611, 132.609, 190.281, 1276.866, 4.408, 4.198, 
  1.11, "", "", 762., 279.911, 49.689, 18.253, 279.625, 102.717, 3308., 
  2.28688*^6, 840.057, 1.215, 7938., 2.916, 0.065, 15.4, "tests performed", 
  403627., 277458., 126169., 32., 6745., 14.83, 10.19, 4.63, 2478., 63.89, 
  2.722291*^6, 45.135, 43.5, 19.002, 13.778, 29524.265, 0.7, 342.989, 3.67, 
  21.3, 38., "", 6.56, 75.93, 0.882}, {"LTU", "Europe", "Lithuania", 
  "2021-03-22", 209340., 329., 528., 3486., 10., 10.857, 76898.465, 120.854, 
  193.954, 1280.539, 3.673, 3.988, 1.13, "", "", 727., 267.054, "", "", "", 
  "", 8898., 2.295778*^6, 843.326, 3.269, 8008., 2.942, 0.068, 14.7, 
  "tests performed", 411851., 284326., 127525., 8224., 6769., 15.13, 10.44, 
  4.68, 2487., 63.89, 2.722291*^6, 45.135, 43.5, 19.002, 13.778, 29524.265, 
  0.7, 342.989, 3.67, 21.3, 38., "", 6.56, 75.93, 0.882}, 
 {"LTU", "Europe", "Lithuania", "2021-03-23", 210202., 862., 558.857, 3501., 
  15., 12.143, 77215.11, 316.645, 205.289, 1286.049, 5.51, 4.461, 1.16, "", 
  "", 704., 258.606, "", "", "", "", 8864., 2.304642*^6, 846.582, 3.256, 
  8048., 2.956, 0.071, 14.1, "tests performed", 424714., 291514., 133200., 
  12863., 7149., 15.6, 10.71, 4.89, 2626., 63.89, 2.722291*^6, 45.135, 43.5, 
  19.002, 13.778, 29524.265, 0.7, 342.989, 3.67, 21.3, 38., "", 6.56, 75.93, 
  0.882}, {"LTU", "Europe", "Lithuania", "2021-03-24", 211011., 809., 
  588.857, 3510., 9., 11.857, 77512.287, 297.176, 216.309, 1289.355, 3.306, 
  4.356, 1.17, "", "", 702., 257.871, "", "", "", "", 9238., 2.31388*^6, 
  849.975, 3.393, 8170., 3.001, 0.075, 13.3, "tests performed", 442314., 
  303638., 138676., 17600., 8158., 16.25, 11.15, 5.09, 2997., 63.89, 
  2.722291*^6, 45.135, 43.5, 19.002, 13.778, 29524.265, 0.7, 342.989, 3.67, 
  21.3, 38., "", 6.56, 75.93, 0.882}, {"LTU", "Europe", "Lithuania", 
  "2021-03-25", 211804., 793., 619.286, 3521., 11., 11.286, 77803.585, 
  291.299, 227.487, 1293.396, 4.041, 4.146, 1.17, "", "", 728., 267.422, "", 
  "", "", "", 10474., 2.324354*^6, 853.823, 3.847, 8433., 3.098, 0.077, 13., 
  "tests performed", 459241., 313704., 145537., 16927., 9376., 16.87, 11.52, 
  5.35, 3444., 63.89, 2.722291*^6, 45.135, 43.5, 19.002, 13.778, 29524.265, 
  0.7, 342.989, 3.67, 21.3, 38., "", 6.56, 75.93, 0.882}, 
 {"LTU", "Europe", "Lithuania", "2021-03-26", 212676., 872., 661.143, 3529., 
  8., 11., 78123.904, 320.318, 242.863, 1296.335, 2.939, 4.041, 1.17, "", "", 
  707., 259.708, "", "", "", "", 13488., 2.337842*^6, 858.777, 4.955, 8674., 
  3.186, 0.078, 12.8, "tests performed", 475645., 323464., 152181., 16404., 
  10398., 17.47, 11.88, 5.59, 3820., 63.89, 2.722291*^6, 45.135, 43.5, 
  19.002, 13.778, 29524.265, 0.7, 342.989, 3.67, 21.3, 38., "", 6.56, 75.93, 
  0.882}, {"LTU", "Europe", "Lithuania", "2021-03-27", 213447., 771., 
  685.286, 3539., 10., 10.714, 78407.121, 283.217, 251.731, 1300.008, 3.673, 
  3.936, 1.16, "", "", "", "", "", "", "", "", 7554., 2.345396*^6, 861.552, 
  2.775, 8832., 3.244, 0.078, 12.8, "tests performed", 478796., 326503., 
  152293., 3151., 10743., 17.59, 11.99, 5.59, 3946., 66.67, 2.722291*^6, 
  45.135, 43.5, 19.002, 13.778, 29524.265, 0.7, 342.989, 3.67, 21.3, 38., "", 
  6.56, 75.93, 0.882}, {"LTU", "Europe", "Lithuania", "2021-03-28", 213941., 
  494., 704.286, 3551., 12., 10.714, 78588.586, 181.465, 258.711, 1304.416, 
  4.408, 3.936, 1.16, "", "", 763., 280.279, 46.767, 17.179, 259.165, 95.201, 
  5590., 2.350986*^6, 863.606, 2.053, 9158., 3.364, 0.077, 13., 
  "tests performed", 478980., 326603., 152377., 184., 10765., 17.59, 12., 
  5.6, 3954., 66.67, 2.722291*^6, 45.135, 43.5, 19.002, 13.778, 29524.265, 
  0.7, 342.989, 3.67, 21.3, 38., "", 6.56, 75.93, 0.882}, 
 {"LTU", "Europe", "Lithuania", "2021-03-29", 214365., 424., 717.857, 3560., 
  9., 10.571, 78744.337, 155.751, 263.696, 1307.722, 3.306, 3.883, 1.16, "", 
  "", 731., 268.524, "", "", "", "", 11862., 2.362848*^6, 867.963, 4.357, 
  9581., 3.519, 0.074, 13.5, "tests performed", 486840., 332422., 154418., 
  7860., 10713., 17.88, 12.21, 5.67, 3935., 66.67, 2.722291*^6, 45.135, 43.5, 
  19.002, 13.778, 29524.265, 0.7, 342.989, 3.67, 21.3, 38., "", 6.56, 75.93, 
  0.882}, {"LTU", "Europe", "Lithuania", "2021-03-30", 215216., 851., 
  716.286, 3566., 6., 9.286, 79056.941, 312.604, 263.119, 1309.926, 2.204, 
  3.411, 1.17, "", "", 730., 268.156, "", "", "", "", 13923., 2.376771*^6, 
  873.077, 5.114, 10304., 3.785, 0.069, 14.5, "tests performed", 499714., 
  339141., 160573., 12874., 10714., 18.36, 12.46, 5.9, 3936., 66.67, 
  2.722291*^6, 45.135, 43.5, 19.002, 13.778, 29524.265, 0.7, 342.989, 3.67, 
  21.3, 38., "", 6.56, 75.93, 0.882}, {"LTU", "Europe", "Lithuania", 
  "2021-03-31", 216119., 903., 729.714, 3574., 8., 9.143, 79388.647, 331.706, 
  268.052, 1312.865, 2.939, 3.359, 1.17, "", "", 715., 262.646, "", "", "", 
  "", 14382., 2.391153*^6, 878.361, 5.283, 11039., 4.055, 0.065, 15.4, 
  "tests performed", 520419., 352525., 167894., 20705., 11158., 19.12, 12.95, 
  6.17, 4099., 66.67, 2.722291*^6, 45.135, 43.5, 19.002, 13.778, 29524.265, 
  0.7, 342.989, 3.67, 21.3, 38., "", 6.56, 75.93, 0.882}, 
 {"LTU", "Europe", "Lithuania", "2021-04-01", 217005., 886., 743., 3583., 9., 
  8.857, 79714.108, 325.461, 272.932, 1316.171, 3.306, 3.254, 1.16, "", "", 
  726., 266.687, "", "", "", "", 14875., 2.406028*^6, 883.825, 5.464, 11668., 
  4.286, 0.062, 16.1, "tests performed", 538703., 368112., 170591., 18284., 
  11352., 19.79, 13.52, 6.27, 4170., 66.67, 2.722291*^6, 45.135, 43.5, 
  19.002, 13.778, 29524.265, 0.7, 342.989, 3.67, 21.3, 38., "", 6.56, 75.93, 
  0.882}, {"LTU", "Europe", "Lithuania", "2021-04-02", 217865., 860., 
  741.286, 3594., 11., 9.286, 80030.019, 315.91, 272.302, 1320.212, 4.041, 
  3.411, 1.16, "", "", 704., 258.606, "", "", "", "", 15415., 2.421443*^6, 
  889.487, 5.663, 11943., 4.387, 0.062, 16.1, "tests performed", 558489., 
  380995., 177494., 19786., 11835., 20.52, 14., 6.52, 4347., 66.67, 
  2.722291*^6, 45.135, 43.5, 19.002, 13.778, 29524.265, 0.7, 342.989, 3.67, 
  21.3, 38., "", 6.56, 75.93, 0.882}, {"LTU", "Europe", "Lithuania", 
  "2021-04-03", 218878., 1013., 775.857, 3602., 8., 9., 80402.132, 372.113, 
  285.002, 1323.15, 2.939, 3.306, 1.17, "", "", 756., 277.707, "", "", "", 
  "", 8247., 2.42969*^6, 892.517, 3.029, 12042., 4.423, 0.067, 14.9, 
  "tests performed", 567159., 389057., 178102., 8670., 12623., 20.83, 14.29, 
  6.54, 4637., 66.67, 2.722291*^6, 45.135, 43.5, 19.002, 13.778, 29524.265, 
  0.7, 342.989, 3.67, 21.3, 38., "", 6.56, 75.93, 0.882}, 
 {"LTU", "Europe", "Lithuania", "2021-04-04", 219607., 729., 809.429, 3610., 
  8., 8.429, 80669.921, 267.789, 297.334, 1326.089, 2.939, 3.096, 1.16, "", 
  "", 801., 294.237, 56.51, 20.758, 232.858, 85.538, 4733., 2.434423*^6, 
  894.255, 1.739, 11920., 4.379, 0.07, 14.3, "tests performed", 569568., 
  391464., 178104., 2409., 12941., 20.92, 14.38, 6.54, 4754., 66.67, 
  2.722291*^6, 45.135, 43.5, 19.002, 13.778, 29524.265, 0.7, 342.989, 3.67, 
  21.3, 38., "", 6.56, 75.93, 0.882}, {"LTU", "Europe", "Lithuania", 
  "2021-04-05", 220212., 605., 835.286, 3615., 5., 7.857, 80892.16, 222.239, 
  306.832, 1327.926, 1.837, 2.886, 1.16, "", "", 854., 313.706, "", "", "", 
  "", 5802., 2.440225*^6, 896.387, 2.131, 11054., 4.061, 0.075, 13.3, 
  "tests performed", 573284., 395134., 178150., 3716., 12349., 21.06, 14.51, 
  6.54, 4536., 66.67, 2.722291*^6, 45.135, 43.5, 19.002, 13.778, 29524.265, 
  0.7, 342.989, 3.67, 21.3, 38., "", 6.56, 75.93, 0.882}, 
 {"LTU", "Europe", "Lithuania", "2021-04-06", 220900., 688., 812., 3623., 8., 
  8.143, 81144.889, 252.728, 298.278, 1330.864, 2.939, 2.991, 1.16, "", "", 
  839., 308.196, "", "", "", "", 16034., 2.456259*^6, 902.276, 5.89, 11355., 
  4.171, 0.076, 13.2, "tests performed", 587977., 406854., 181123., 14693., 
  12609., 21.6, 14.95, 6.65, 4632., 61.11, 2.722291*^6, 45.135, 43.5, 19.002, 
  13.778, 29524.265, 0.7, 342.989, 3.67, 21.3, 38., "", 6.56, 75.93, 0.882}, 
 {"LTU", "Europe", "Lithuania", "2021-04-07", 222020., 1120., 843., 3635., 
  12., 8.714, 81556.307, 411.418, 309.666, 1335.272, 4.408, 3.201, 1.16, "", 
  "", 850., 312.237, "", "", "", "", 18090., 2.474349*^6, 908.922, 6.645, 
  11885., 4.366, 0.075, 13.3, "tests performed", 600719., 418523., 182196., 
  12742., 11471., 22.07, 15.37, 6.69, 4214., 61.11, 2.722291*^6, 45.135, 
  43.5, 19.002, 13.778, 29524.265, 0.7, 342.989, 3.67, 21.3, 38., "", 6.56, 
  75.93, 0.882}, {"LTU", "Europe", "Lithuania", "2021-04-08", 223127., 1107., 
  874.571, 3647., 12., 9.143, 81962.95, 406.643, 321.263, 1339.68, 4.408, 
  3.359, 1.16, "", "", 867., 318.482, "", "", "", "", 16965., 2.491314*^6, 
  915.153, 6.232, 12184., 4.476, 0.077, 13., "tests performed", 627640., 
  440398., 187242., 26921., 12705., 23.06, 16.18, 6.88, 4667., 61.11, 
  2.722291*^6, 45.135, 43.5, 19.002, 13.778, 29524.265, 0.7, 342.989, 3.67, 
  21.3, 38., "", 6.56, 75.93, 0.882}, {"LTU", "Europe", "Lithuania", 
  "2021-04-09", 224309., 1182., 920.571, 3660., 13., 9.429, 82397.143, 
  434.193, 338.161, 1344.456, 4.775, 3.463, 1.16, "", "", 848., 311.502, "", 
  "", "", "", 19123., 2.510437*^6, 922.178, 7.025, 12713., 4.67, 0.075, 13.3, 
  "tests performed", 661105., 470283., 190822., 33465., 14659., 24.28, 17.28, 
  7.01, 5385., 61.11, 2.722291*^6, 45.135, 43.5, 19.002, 13.778, 29524.265, 
  0.7, 342.989, 3.67, 21.3, 38., "", 6.56, 75.93, 0.882}, 
 {"LTU", "Europe", "Lithuania", "2021-04-10", 225308., 999., 918.571, 3671., 
  11., 9.857, 82764.113, 366.97, 337.426, 1348.497, 4.041, 3.621, 1.15, "", 
  "", 924., 339.42, "", "", "", "", 11203., 2.52164*^6, 926.293, 4.115, 
  13136., 4.825, 0.073, 13.7, "tests performed", 676719., 485716., 191003., 
  15614., 15651., 24.86, 17.84, 7.02, 5749., 61.11, 2.722291*^6, 45.135, 
  43.5, 19.002, 13.778, 29524.265, 0.7, 342.989, 3.67, 21.3, 38., "", 6.56, 
  75.93, 0.882}, {"LTU", "Europe", "Lithuania", "2021-04-11", 226173., 865., 
  938., 3687., 16., 11., 83081.86, 317.747, 344.563, 1354.374, 5.877, 4.041, 
  1.15, "", "", 981., 360.358, 54.561, 20.042, 274.754, 100.927, 8782., 
  2.530422*^6, 929.519, 3.226, 13714., 5.038, 0.07, 14.3, "tests performed", 
  678438., 487393., 191045., 1719., 15553., 24.92, 17.9, 7.02, 5713., 61.11, 
  2.722291*^6, 45.135, 43.5, 19.002, 13.778, 29524.265, 0.7, 342.989, 3.67, 
  21.3, 38., "", 6.56, 75.93, 0.882}, {"LTU", "Europe", "Lithuania", 
  "2021-04-12", 226783., 610., 938.714, 3697., 10., 11.714, 83305.936, 
  224.076, 344.825, 1358.047, 3.673, 4.303, 1.15, "", "", 952., 349.705, "", 
  "", "", "", 19030., 2.549452*^6, 936.51, 6.99, 15604., 5.732, 0.065, 15.4, 
  "tests performed", 687184., 495659., 191525., 8746., 16271., 25.24, 18.21, 
  7.04, 5977., 61.11, 2.722291*^6, 45.135, 43.5, 19.002, 13.778, 29524.265, 
  0.7, 342.989, 3.67, 21.3, 38., "", 6.56, 75.93, 0.882}, 
 {"LTU", "Europe", "Lithuania", "2021-04-13", 227889., 1106., 998.429, 3713., 
  16., 12.857, 83712.212, 406.275, 366.76, 1363.925, 5.877, 4.723, 1.14, "", 
  "", 941., 345.665, "", "", "", "", 20698., 2.57015*^6, 944.113, 7.603, 
  16270., 5.977, 0.064, 15.6, "tests performed", 705976., 511535., 194441., 
  18792., 16857., 25.93, 18.79, 7.14, 6192., 55.56, 2.722291*^6, 45.135, 
  43.5, 19.002, 13.778, 29524.265, 0.7, 342.989, 3.67, 21.3, 38., "", 6.56, 
  75.93, 0.882}, {"LTU", "Europe", "Lithuania", "2021-04-14", 229260., 1371., 
  1034.286, 3718., 5., 11.857, 84215.831, 503.62, 379.932, 1365.761, 1.837, 
  4.356, 1.14, "", "", 958., 351.909, "", "", "", "", 18747., 2.588897*^6, 
  950.999, 6.886, 16364., 6.011, 0.065, 15.4, "tests performed", 732712., 
  531699., 201013., 26736., 18856., 26.92, 19.53, 7.38, 6927., 55.56, 
  2.722291*^6, 45.135, 43.5, 19.002, 13.778, 29524.265, 0.7, 342.989, 3.67, 
  21.3, 38., "", 6.56, 75.93, 0.882}, {"LTU", "Europe", "Lithuania", 
  "2021-04-15", 230462., 1202., 1047.857, 3730., 12., 11.857, 84657.371, 
  441.54, 384.917, 1370.169, 4.408, 4.356, 1.12, "", "", 978., 359.256, "", 
  "", "", "", 19680., 2.608577*^6, 958.229, 7.229, 16752., 6.154, 0.063, 
  15.9, "tests performed", 755868., 549743., 206125., 23156., 18318., 27.77, 
  20.19, 7.57, 6729., 55.56, 2.722291*^6, 45.135, 43.5, 19.002, 13.778, 
  29524.265, 0.7, 342.989, 3.67, 21.3, 38., "", 6.56, 75.93, 0.882}, 
 {"LTU", "Europe", "Lithuania", "2021-04-16", 231601., 1139., 1041.714, 
  3739., 9., 11.286, 85075.769, 418.398, 382.661, 1373.476, 3.306, 4.146, 
  1.11, "", "", 968., 355.583, "", "", "", "", 21000., 2.629577*^6, 965.943, 
  7.714, 17020., 6.252, 0.064, 15.6, "tests performed", 776242., 565327., 
  210915., 20374., 16448., 28.51, 20.77, 7.75, 6042., 55.56, 2.722291*^6, 
  45.135, 43.5, 19.002, 13.778, 29524.265, 0.7, 342.989, 3.67, 21.3, 38., "", 
  6.56, 75.93, 0.882}, {"LTU", "Europe", "Lithuania", "2021-04-17", 232829., 
  1228., 1074.429, 3751., 12., 11.429, 85526.86, 451.091, 394.678, 1377.884, 
  4.408, 4.198, 1.1, "", "", 985., 361.828, "", "", "", "", 14241., 
  2.643818*^6, 971.174, 5.231, 17454., 6.412, 0.062, 16.1, "tests performed", 
  778748., 567636., 211112., 2506., 14576., 28.61, 20.85, 7.75, 5354., 55.56, 
  2.722291*^6, 45.135, 43.5, 19.002, 13.778, 29524.265, 0.7, 342.989, 3.67, 
  21.3, 38., "", 6.56, 75.93, 0.882}, {"LTU", "Europe", "Lithuania", 
  "2021-04-18", 233631., 802., 1065.429, 3760., 9., 10.429, 85821.464, 
  294.605, 391.372, 1381.19, 3.306, 3.831, 1.09, "", "", 1048., 384.97, 
  70.15, 25.769, 325.417, 119.538, 8413., 2.652231*^6, 974.264, 3.09, 17401., 
  6.392, 0.062, 16.1, "tests performed", 778832., 567719., 211113., 84., 
  14342., 28.61, 20.85, 7.75, 5268., 55.56, 2.722291*^6, 45.135, 43.5, 
  19.002, 13.778, 29524.265, 0.7, 342.989, 3.67, 21.3, 38., "", 6.56, 75.93, 
  0.882}, {"LTU", "Europe", "Lithuania", "2021-04-19", 234232., 601., 
  1064.143, 3770., 10., 10.429, 86042.234, 220.77, 390.9, 1384.863, 3.673, 
  3.831, 1.09, "", "", 1024., 376.154, "", "", "", "", 20529., 2.67276*^6, 
  981.805, 7.541, 17615., 6.471, 0.061, 16.4, "tests performed", 784664., 
  572582., 212082., 5832., 13926., 28.82, 21.03, 7.79, 5116., 42.59, 
  2.722291*^6, 45.135, 43.5, 19.002, 13.778, 29524.265, 0.7, 342.989, 3.67, 
  21.3, 38., "", 6.56, 75.93, 0.882}, {"LTU", "Europe", "Lithuania", 
  "2021-04-20", 235383., 1151., 1070.571, 3785., 15., 10.286, 86465.04, 
  422.806, 393.261, 1390.373, 5.51, 3.778, 1.09, "", "", 1027., 377.256, "", 
  "", "", "", 21449., 2.694209*^6, 989.684, 7.879, 17723., 6.51, 0.06, 16.7, 
  "tests performed", 799922., 583294., 216628., 15258., 13421., 29.38, 21.43, 
  7.96, 4930., 42.59, 2.722291*^6, 45.135, 43.5, 19.002, 13.778, 29524.265, 
  0.7, 342.989, 3.67, 21.3, 38., "", 6.56, 75.93, 0.882}, 
 {"LTU", "Europe", "Lithuania", "2021-04-21", 236533., 1150., 1039., 3802., 
  17., 12., 86887.478, 422.438, 381.664, 1396.618, 6.245, 4.408, 1.08, "", 
  "", 1065., 391.215, "", "", "", "", 21133., 2.715342*^6, 997.447, 7.763, 
  18064., 6.636, 0.06, 16.7, "tests performed", 826577., 597168., 229409., 
  26655., 13409., 30.36, 21.94, 8.43, 4926., 42.59, 2.722291*^6, 45.135, 
  43.5, 19.002, 13.778, 29524.265, 0.7, 342.989, 3.67, 21.3, 38., "", 6.56, 
  75.93, 0.882}, {"LTU", "Europe", "Lithuania", "2021-04-22", 237950., 1417., 
  1069.714, 3818., 16., 12.571, 87407.996, 520.517, 392.946, 1402.495, 5.877, 
  4.618, 1.08, "", "", 1082., 397.459, "", "", "", "", 20532., 2.735874*^6, 
  1004.99, 7.542, 18185., 6.68, 0.061, 16.4, "tests performed", 852688., 
  612883., 239805., 26111., 13831., 31.32, 22.51, 8.81, 5081., 42.59, 
  2.722291*^6, 45.135, 43.5, 19.002, 13.778, 29524.265, 0.7, 342.989, 3.67, 
  21.3, 38., "", 6.56, 75.93, 0.882}, {"LTU", "Europe", "Lithuania", 
  "2021-04-23", 239263., 1313., 1094.571, 3833., 15., 13.429, 87890.31, 
  482.314, 402.077, 1408.005, 5.51, 4.933, 1.08, "", "", 1071., 393.419, "", 
  "", "", "", 21347., 2.757221*^6, 1012.831, 7.842, 18235., 6.698, 0.061, 
  16.4, "tests performed", 877320., 629514., 247806., 24632., 14440., 32.23, 
  23.12, 9.1, 5304., 42.59, 2.722291*^6, 45.135, 43.5, 19.002, 13.778, 
  29524.265, 0.7, 342.989, 3.67, 21.3, 38., "", 6.56, 75.93, 0.882}, 
 {"LTU", "Europe", "Lithuania", "2021-04-24", 240522., 1259., 1099., 3841., 
  8., 12.857, 88352.788, 462.478, 403.704, 1410.944, 2.939, 4.723, 1.07, "", 
  "", 1112., 408.479, "", "", "", "", 13603., 2.770824*^6, 1017.828, 4.997, 
  18144., 6.665, 0.062, 16.1, "tests performed", 881858., 633469., 248389., 
  4538., 14730., 32.39, 23.27, 9.12, 5411., 42.59, 2.722291*^6, 45.135, 43.5, 
  19.002, 13.778, 29524.265, 0.7, 342.989, 3.67, 21.3, 38., "", 6.56, 75.93, 
  0.882}, {"LTU", "Europe", "Lithuania", "2021-04-25", 241297., 775., 
  1095.143, 3848., 7., 12.571, 88637.475, 284.687, 402.287, 1413.515, 2.571, 
  4.618, 1.06, "", "", 1164., 427.581, 75.996, 27.916, 298.137, 109.517, 
  8466., 2.77929*^6, 1020.938, 3.11, 18151., 6.668, 0.062, 16.1, 
  "tests performed", 882123., 633730., 248393., 265., 14756., 32.4, 23.28, 
  9.12, 5420., 42.59, 2.722291*^6, 45.135, 43.5, 19.002, 13.778, 29524.265, 
  0.7, 342.989, 3.67, 21.3, 38., "", 6.56, 75.93, 0.882}, 
 {"LTU", "Europe", "Lithuania", "2021-04-26", 241872., 575., 1091.429, 3857., 
  9., 12.429, 88848.694, 211.219, 400.923, 1416.821, 3.306, 4.565, 1.06, "", 
  "", 1150., 422.438, "", "", "", "", 20708., 2.799998*^6, 1028.545, 7.607, 
  18177., 6.677, 0.061, 16.4, "tests performed", 888298., 638650., 249648., 
  6175., 14805., 32.63, 23.46, 9.17, 5438., 38.89, 2.722291*^6, 45.135, 43.5, 
  19.002, 13.778, 29524.265, 0.7, 342.989, 3.67, 21.3, 38., "", 6.56, 75.93, 
  0.882}, {"LTU", "Europe", "Lithuania", "2021-04-27", 242926., 1054., 
  1077.571, 3877., 20., 13.143, 89235.868, 387.174, 395.833, 1424.168, 7.347, 
  4.828, 1.07, "", "", 1133., 416.194, "", "", "", "", 21572., 2.82157*^6, 
  1036.469, 7.924, 18194., 6.683, 0.064, 15.6, "tests performed", 901375., 
  650497., 250878., 13077., 14493., 33.11, 23.9, 9.22, 5324., 38.89, 
  2.722291*^6, 45.135, 43.5, 19.002, 13.778, 29524.265, 0.7, 342.989, 3.67, 
  21.3, 38., "", 6.56, 75.93, 0.882}, {"LTU", "Europe", "Lithuania", 
  "2021-04-28", 244555., 1629., 1146., 3900., 23., 14., 89834.261, 598.393, 
  420.969, 1432.617, 8.449, 5.143, 1.07, "", "", 1096., 402.602, "", "", "", 
  "", 21447., 2.843017*^6, 1044.347, 7.878, 18239., 6.7, 0.064, 15.6, 
  "tests performed", 916752., 664361., 252391., 15377., 12882., 33.68, 24.4, 
  9.27, 4732., 38.89, 2.722291*^6, 45.135, 43.5, 19.002, 13.778, 29524.265, 
  0.7, 342.989, 3.67, 21.3, 38., "", 6.56, 75.93, 0.882}, 
 {"LTU", "Europe", "Lithuania", "2021-04-29", 245896., 1341., 1135.143, 
  3916., 16., 14., 90326.861, 492.6, 416.981, 1438.494, 5.877, 5.143, 1.07, 
  "", "", 1105., 405.908, "", "", "", "", 25515., 2.868532*^6, 1053.72, 
  9.373, 18951., 6.961, 0.062, 16.1, "tests performed", 949424., 677315., 
  272109., 32672., 13819., 34.88, 24.88, 10., 5076., 38.89, 2.722291*^6, 
  45.135, 43.5, 19.002, 13.778, 29524.265, 0.7, 342.989, 3.67, 21.3, 38., "", 
  6.56, 75.93, 0.882}, {"LTU", "Europe", "Lithuania", "2021-04-30", 247269., 
  1373., 1143.714, 3923., 7., 12.857, 90831.215, 504.355, 420.129, 1441.066, 
  2.571, 4.723, 1.06, "", "", 1048., 384.97, "", "", "", "", 23955., 
  2.892487*^6, 1062.519, 8.8, 19324., 7.098, 0.062, 16.1, "tests performed", 
  987091., 688638., 298453., 37667., 15682., 36.26, 25.3, 10.96, 5761., 
  38.89, 2.722291*^6, 45.135, 43.5, 19.002, 13.778, 29524.265, 0.7, 342.989, 
  3.67, 21.3, 38., "", 6.56, 75.93, 0.882}, {"LTU", "Europe", "Lithuania", 
  "2021-05-01", 248655., 1386., 1161.857, 3937., 14., 13.714, 91340.345, 
  509.13, 426.794, 1446.208, 5.143, 5.038, 1.05, "", "", 1085., 398.561, "", 
  "", "", "", 17219., 2.909706*^6, 1068.845, 6.325, 19840., 7.288, 0.062, 
  16.1, "tests performed", 1.002862*^6, 695351., 307511., 15771., 17286., 
  36.84, 25.54, 11.3, 6350., 38.89, 2.722291*^6, 45.135, 43.5, 19.002, 
  13.778, 29524.265, 0.7, 342.989, 3.67, 21.3, 38., "", 6.56, 75.93, 0.882}, 
 {"LTU", "Europe", "Lithuania", "2021-05-02", 249680., 1025., 1197.571, 
  3950., 13., 14.571, 91716.866, 376.521, 439.913, 1450.984, 4.775, 5.353, 
  1.04, "", "", 1138., 418.03, 72.098, 26.484, 236.756, 86.969, 9937., 
  2.919643*^6, 1072.495, 3.65, 20050., 7.365, 0.062, 16.1, "tests performed", 
  1.003608*^6, 695379., 308229., 746., 17355., 36.87, 25.54, 11.32, 6375., 
  38.89, 2.722291*^6, 45.135, 43.5, 19.002, 13.778, 29524.265, 0.7, 342.989, 
  3.67, 21.3, 38., "", 6.56, 75.93, 0.882}, {"LTU", "Europe", "Lithuania", 
  "2021-05-03", 250337., 657., 1209.286, 3956., 6., 14.143, 91958.207, 
  241.341, 444.216, 1453.188, 2.204, 5.195, 1.03, "", "", 1109., 407.377, "", 
  "", "", "", 21066., 2.940709*^6, 1080.233, 7.738, 20102., 7.384, 0.062, 
  16.1, "tests performed", 1.016964*^6, 704781., 312183., 13356., 18381., 
  37.36, 25.89, 11.47, 6752., 41.67, 2.722291*^6, 45.135, 43.5, 19.002, 
  13.778, 29524.265, 0.7, 342.989, 3.67, 21.3, 38., "", 6.56, 75.93, 0.882}, 
 {"LTU", "Europe", "Lithuania", "2021-05-04", 251450., 1113., 1217.714, 
  3976., 20., 14.143, 92367.054, 408.847, 447.312, 1460.535, 7.347, 5.195, 
  1.02, "", "", 1132., 415.826, "", "", "", "", 27398., 2.968107*^6, 
  1090.297, 10.064, 20934., 7.69, 0.058, 17.2, "tests performed", 
  1.045245*^6, 715926., 329319., 28281., 20553., 38.4, 26.3, 12.1, 7550., 
  41.67, 2.722291*^6, 45.135, 43.5, 19.002, 13.778, 29524.265, 0.7, 342.989, 
  3.67, 21.3, 38., "", 6.56, 75.93, 0.882}, {"LTU", "Europe", "Lithuania", 
  "2021-05-05", 252699., 1249., 1163.429, 3993., 17., 13.286, 92825.859, 
  458.805, 427.371, 1466.779, 6.245, 4.88, 1.01, "", "", 1144., 420.234, "", 
  "", "", "", 26131., 2.994238*^6, 1099.896, 9.599, 21603., 7.936, 0.055, 
  18.2, "tests performed", 1.079907*^6, 728532., 351375., 34662., 23308., 
  39.67, 26.76, 12.91, 8562., 41.67, 2.722291*^6, 45.135, 43.5, 19.002, 
  13.778, 29524.265, 0.7, 342.989, 3.67, 21.3, 38., "", 6.56, 75.93, 0.882}, 
 {"LTU", "Europe", "Lithuania", "2021-05-06", 254091., 1392., 1170.714, 
  4000., 7., 12., 93337.193, 511.334, 430.047, 1469.351, 2.571, 4.408, 1.01, 
  "", "", 1123., 412.52, "", "", "", "", 27865., 3.022103*^6, 1110.132, 
  10.236, 21939., 8.059, 0.054, 18.5, "tests performed", 1.115459*^6, 
  743597., 371862., 35552., 23719., 40.98, 27.32, 13.66, 8713., 41.67, 
  2.722291*^6, 45.135, 43.5, 19.002, 13.778, 29524.265, 0.7, 342.989, 3.67, 
  21.3, 38., "", 6.56, 75.93, 0.882}, {"LTU", "Europe", "Lithuania", 
  "2021-05-07", 255384., 1293., 1159.286, 4019., 19., 13.714, 93812.16, 
  474.968, 425.849, 1476.33, 6.979, 5.038, 1., "", "", 1081., 397.092, "", 
  "", "", "", 26259., 3.048362*^6, 1119.778, 9.646, 22268., 8.18, 0.054, 
  18.5, "tests performed", 1.149296*^6, 762737., 386559., 33837., 23172., 
  42.22, 28.02, 14.2, 8512., 41.67, 2.722291*^6, 45.135, 43.5, 19.002, 
  13.778, 29524.265, 0.7, 342.989, 3.67, 21.3, 38., "", 6.56, 75.93, 0.882}, 
 {"LTU", "Europe", "Lithuania", "2021-05-08", 256906., 1522., 1178.714, 
  4024., 5., 12.429, 94371.248, 559.088, 432.986, 1478.167, 1.837, 4.565, 
  0.99, "", "", 1128., 414.357, "", "", "", "", 13451., 3.061813*^6, 
  1124.719, 4.941, 21730., 7.982, 0.055, 18.2, "tests performed", 
  1.165089*^6, 776834., 388255., 15793., 23175., 42.8, 28.54, 14.26, 8513., 
  41.67, 2.722291*^6, 45.135, 43.5, 19.002, 13.778, 29524.265, 0.7, 342.989, 
  3.67, 21.3, 38., "", 6.56, 75.93, 0.882}, {"LTU", "Europe", "Lithuania", 
  "2021-05-09", 257827., 921., 1163.857, 4034., 10., 12., 94709.566, 338.318, 
  427.529, 1481.84, 3.673, 4.408, 0.98, "", "", "", "", 48.715, 17.895, 
  330.289, 121.328, 7110., 3.068923*^6, 1127.331, 2.612, 21326., 7.834, 
  0.056, 17.9, "tests performed", 1.172218*^6, 783910., 388308., 7129., 
  24087., 43.06, 28.8, 14.26, 8848., 41.67, 2.722291*^6, 45.135, 43.5, 
  19.002, 13.778, 29524.265, 0.7, 342.989, 3.67, 21.3, 38., "", 6.56, 75.93, 
  0.882}, {"LTU", "Europe", "Lithuania", "2021-05-10", 258623., 796., 
  1183.714, 4045., 11., 12.714, 95001.967, 292.401, 434.823, 1485.881, 4.041, 
  4.67, 0.97, "", "", "", "", "", "", "", "", 23563., 3.092486*^6, 1135.987, 
  8.656, 21682., 7.965, 0.057, 17.5, "tests performed", 1.192854*^6, 799539., 
  393315., 20636., 25127., 43.82, 29.37, 14.45, 9230., 41.67, 2.722291*^6, 
  45.135, 43.5, 19.002, 13.778, 29524.265, 0.7, 342.989, 3.67, 21.3, 38., "", 
  6.56, 75.93, 0.882}, {"LTU", "Europe", "Lithuania", "2021-05-11", 259862., 
  1239., 1201.714, 4053., 8., 11., 95457.098, 455.131, 441.435, 1488.82, 
  2.939, 4.041, 0.95, "", "", "", "", "", "", "", "", 26072., 3.118558*^6, 
  1145.564, 9.577, 21493., 7.895, 0.058, 17.2, "tests performed", 
  1.219316*^6, 815312., 404004., 26462., 24867., 44.79, 29.95, 14.84, 9135., 
  41.67, 2.722291*^6, 45.135, 43.5, 19.002, 13.778, 29524.265, 0.7, 342.989, 
  3.67, 21.3, 38., "", 6.56, 75.93, 0.882}, {"LTU", "Europe", "Lithuania", 
  "2021-05-12", 261128., 1266., 1204.143, 4059., 6., 9.429, 95922.148, 
  465.049, 442.327, 1491.024, 2.204, 3.463, 0.93, "", "", "", "", "", "", "", 
  "", 23378., 3.141936*^6, 1154.151, 8.588, 21100., 7.751, 0.058, 17.2, 
  "tests performed", 1.250996*^6, 833837., 417159., 31680., 24441., 45.95, 
  30.63, 15.32, 8978., 41.67, 2.722291*^6, 45.135, 43.5, 19.002, 13.778, 
  29524.265, 0.7, 342.989, 3.67, 21.3, 38., "", 6.56, 75.93, 0.882}, 
 {"LTU", "Europe", "Lithuania", "2021-05-13", 262335., 1207., 1177.714, 
  4071., 12., 10.143, 96365.524, 443.377, 432.619, 1495.432, 4.408, 3.726, 
  0.91, "", "", "", "", "", "", "", "", 26897., 3.168833*^6, 1164.032, 9.88, 
  20961., 7.7, 0.058, 17.2, "tests performed", 1.281147*^6, 850391., 430756., 
  30151., 23670., 47.06, 31.24, 15.82, 8695., 41.67, 2.722291*^6, 45.135, 
  43.5, 19.002, 13.778, 29524.265, 0.7, 342.989, 3.67, 21.3, 38., "", 6.56, 
  75.93, 0.882}, {"LTU", "Europe", "Lithuania", "2021-05-14", 263475., 1140., 
  1155.857, 4084., 13., 9.286, 96784.289, 418.765, 424.59, 1500.207, 4.775, 
  3.411, 0.9, "", "", "", "", "", "", "", "", 21096., 3.189929*^6, 1171.781, 
  7.749, 20224., 7.429, 0.058, 17.2, "tests performed", 1.312667*^6, 866948., 
  445719., 31520., 23339., 48.22, 31.85, 16.37, 8573., 41.67, 2.722291*^6, 
  45.135, 43.5, 19.002, 13.778, 29524.265, 0.7, 342.989, 3.67, 21.3, 38., "", 
  6.56, 75.93, 0.882}, {"LTU", "Europe", "Lithuania", "2021-05-15", 264724., 
  1249., 1116.857, 4088., 4., 9.143, 97243.094, 458.805, 410.264, 1501.676, 
  1.469, 3.359, 0.88, "", "", "", "", "", "", "", "", 12378., 3.202307*^6, 
  1176.328, 4.547, 20071., 7.373, 0.058, 17.2, "tests performed", 
  1.318801*^6, 870050., 448751., 6134., 21959., 48.44, 31.96, 16.48, 8066., 
  41.67, 2.722291*^6, 45.135, 43.5, 19.002, 13.778, 29524.265, 0.7, 342.989, 
  3.67, 21.3, 38., "", 6.56, 75.93, 0.882}, {"LTU", "Europe", "Lithuania", 
  "2021-05-16", 265536., 812., 1101.286, 4103., 15., 9.857, 97541.372, 
  298.278, 404.544, 1507.186, 5.51, 3.621, 0.86, "", "", "", "", 69.176, 
  25.411, 315.674, 115.959, 5998., 3.208305*^6, 1178.531, 2.203, 19912., 
  7.314, 0.056, 17.9, "tests performed", 1.319302*^6, 870346., 448956., 501., 
  21012., 48.46, 31.97, 16.49, 7718., 41.67, 2.722291*^6, 45.135, 43.5, 
  19.002, 13.778, 29524.265, 0.7, 342.989, 3.67, 21.3, 38., "", 6.56, 75.93, 
  0.882}, {"LTU", "Europe", "Lithuania", "2021-05-17", 266063., 527., 
  1062.857, 4112., 9., 9.571, 97734.959, 193.587, 390.427, 1510.492, 3.306, 
  3.516, 0.84, "", "", "", "", "", "", "", "", 19769., 3.228074*^6, 1185.793, 
  7.262, 19370., 7.115, 0.054, 18.5, "tests performed", 1.335082*^6, 881156., 
  453926., 15780., 20318., 49.04, 32.37, 16.67, 7464., 41.67, 2.722291*^6, 
  45.135, 43.5, 19.002, 13.778, 29524.265, 0.7, 342.989, 3.67, 21.3, 38., "", 
  6.56, 75.93, 0.882}, {"LTU", "Europe", "Lithuania", "2021-05-18", 266795., 
  732., 990.429, 4126., 14., 10.429, 98003.85, 268.891, 363.822, 1515.635, 
  5.143, 3.831, 0.81, "", "", "", "", "", "", "", "", 27050., 3.255124*^6, 
  1195.73, 9.936, 19509., 7.166, 0.051, 19.6, "tests performed", 1.359659*^6, 
  891864., 467795., 24577., 20049., 49.95, 32.76, 17.18, 7365., 41.67, 
  2.722291*^6, 45.135, 43.5, 19.002, 13.778, 29524.265, 0.7, 342.989, 3.67, 
  21.3, 38., "", 6.56, 75.93, 0.882}, {"LTU", "Europe", "Lithuania", 
  "2021-05-19", 267769., 974., 948.714, 4136., 10., 11., 98361.637, 357.787, 
  348.498, 1519.309, 3.673, 4.041, 0.8, "", "", "", "", "", "", "", "", 
  25876., 3.281*^6, 1205.235, 9.505, 19866., 7.298, 0.048, 20.8, 
  "tests performed", 1.392883*^6, 908234., 484649., 33224., 20270., 51.17, 
  33.36, 17.8, 7446., 41.67, 2.722291*^6, 45.135, 43.5, 19.002, 13.778, 
  29524.265, 0.7, 342.989, 3.67, 21.3, 38., "", 6.56, 75.93, 0.882}, 
 {"LTU", "Europe", "Lithuania", "2021-05-20", 268684., 915., 907., 4155., 
  19., 12., 98697.751, 336.114, 333.175, 1526.288, 6.979, 4.408, 0.78, "", 
  "", 1032., 379.092, "", "", "", "", 24493., 3.305493*^6, 1214.232, 8.997, 
  19523., 7.172, 0.046, 21.7, "tests performed", 1.425535*^6, 923982., 
  501553., 32652., 20627., 52.37, 33.94, 18.42, 7577., 41.67, 2.722291*^6, 
  45.135, 43.5, 19.002, 13.778, 29524.265, 0.7, 342.989, 3.67, 21.3, 38., "", 
  6.56, 75.93, 0.882}, {"LTU", "Europe", "Lithuania", "2021-05-21", 269363., 
  679., 841.143, 4161., 6., 11., 98947.174, 249.422, 308.983, 1528.492, 
  2.204, 4.041, 0.77, "", "", 958., 351.909, "", "", "", "", 22782., 
  3.328275*^6, 1222.601, 8.369, 19764., 7.26, 0.043, 23.3, "tests performed", 
  1.451389*^6, 934558., 516831., 25854., 19817., 53.31, 34.33, 18.99, 7280., 
  41.67, 2.722291*^6, 45.135, 43.5, 19.002, 13.778, 29524.265, 0.7, 342.989, 
  3.67, 21.3, 38., "", 6.56, 75.93, 0.882}, {"LTU", "Europe", "Lithuania", 
  "2021-05-22", 270376., 1013., 807.429, 4173., 12., 12.143, 99319.287, 
  372.113, 296.599, 1532.9, 4.408, 4.461, 0.76, "", "", 967., 355.216, "", 
  "", "", "", 10352., 3.338627*^6, 1226.403, 3.803, 19474., 7.154, 0.041, 
  24.4, "tests performed", 1.460459*^6, 936962., 523497., 9070., 20237., 
  53.65, 34.42, 19.23, 7434., 41.67, 2.722291*^6, 45.135, 43.5, 19.002, 
  13.778, 29524.265, 0.7, 342.989, 3.67, 21.3, 38., "", 6.56, 75.93, 0.882}, 
 {"LTU", "Europe", "Lithuania", "2021-05-23", 270849., 473., 759., 4185., 
  12., 11.714, 99493.037, 173.751, 278.809, 1537.308, 4.408, 4.303, 0.74, "", 
  "", 1010., 371.011, 53.587, 19.684, 256.242, 94.127, 5189., 3.343816*^6, 
  1228.31, 1.906, 19359., 7.111, 0.039, 25.6, "tests performed", 1.462284*^6, 
  938443., 523841., 1825., 20426., 53.72, 34.47, 19.24, 7503., "", 
  2.722291*^6, 45.135, 43.5, 19.002, 13.778, 29524.265, 0.7, 342.989, 3.67, 
  21.3, 38., "", 6.56, 75.93, 0.882}, {"LTU", "Europe", "Lithuania", 
  "2021-05-24", 271130., 281., 723.857, 4195., 10., 11.857, 99596.259, 
  103.222, 265.9, 1540.981, 3.673, 4.356, 0.72, "", "", 932., 342.359, "", 
  "", "", "", 21246., 3.365062*^6, 1236.114, 7.804, 19570., 7.189, 0.038, 
  26.3, "tests performed", 1.476839*^6, 943882., 532957., 14555., 20251., 
  54.25, 34.67, 19.58, 7439., 66.67, 2.722291*^6, 45.135, 43.5, 19.002, 
  13.778, 29524.265, 0.7, 342.989, 3.67, 21.3, 38., "", 6.56, 75.93, 0.882}, 
 {"LTU", "Europe", "Lithuania", "2021-05-25", 271682., 552., 698.143, 4209., 
  14., 11.857, 99799.03, 202.77, 256.454, 1546.124, 5.143, 4.356, 0.71, "", 
  "", 878., 322.522, "", "", "", "", 25718., 3.39078*^6, 1245.561, 9.447, 
  19379., 7.119, 0.035, 28.6, "tests performed", 1.502598*^6, 958821., 
  543777., 25759., 20420., 55.2, 35.22, 19.97, 7501., 66.67, 2.722291*^6, 
  45.135, 43.5, 19.002, 13.778, 29524.265, 0.7, 342.989, 3.67, 21.3, 38., "", 
  6.56, 75.93, 0.882}, {"LTU", "Europe", "Lithuania", "2021-05-26", 272231., 
  549., 637.429, 4220., 11., 12., 100000.698, 201.668, 234.152, 1550.165, 
  4.041, 4.408, 0.7, "", "", 814., 299.013, "", "", "", "", 26810., 
  3.41759*^6, 1255.41, 9.848, 19513., 7.168, 0.032, 31.2, "tests performed", 
  1.531766*^6, 975087., 556679., 29168., 19840., 56.27, 35.82, 20.45, 7288., 
  66.67, 2.722291*^6, 45.135, 43.5, 19.002, 13.778, 29524.265, 0.7, 342.989, 
  3.67, 21.3, 38., "", 6.56, 75.93, 0.882}, {"LTU", "Europe", "Lithuania", 
  "2021-05-27", 272826., 595., 591.714, 4229., 9., 10.571, 100219.264, 
  218.566, 217.359, 1553.471, 3.306, 3.883, 0.69, "", "", 774., 284.319, "", 
  "", "", "", 23055., 3.440645*^6, 1263.878, 8.469, 19307., 7.092, 0.03, 
  33.3, "tests performed", 1.562156*^6, 990273., 571883., 30390., 19517., 
  57.38, 36.38, 21.01, 7169., "", 2.722291*^6, 45.135, 43.5, 19.002, 13.778, 
  29524.265, 0.7, 342.989, 3.67, 21.3, 38., "", 6.56, 75.93, 0.882}, 
 {"LTU", "Europe", "Lithuania", "2021-05-28", 273346., 520., 569., 4235., 6., 
  10.571, 100410.279, 191.016, 209.015, 1555.675, 2.204, 3.883, 0.68, "", "", 
  774., 284.319, "", "", "", "", 25560., 3.466205*^6, 1273.268, 9.389, 
  19704., 7.238, 0.028, 35.7, "tests performed", 1.59451*^6, 1.007339*^6, 
  587171., 32354., 20446., 58.57, 37., 21.57, 7511., "", 2.722291*^6, 45.135, 
  43.5, 19.002, 13.778, 29524.265, 0.7, 342.989, 3.67, 21.3, 38., "", 6.56, 
  75.93, 0.882}, {"LTU", "Europe", "Lithuania", "2021-05-29", 273866., 520., 
  498.571, 4245., 10., 10.286, 100601.295, 191.016, 183.144, 1559.348, 3.673, 
  3.778, 0.67, "", "", 680., 249.79, "", "", "", "", 9522., 3.475727*^6, 
  1276.765, 3.498, 19586., 7.195, 0.027, 37., "tests performed", 1.606039*^6, 
  1.012813*^6, 593226., 11529., 20797., 59., 37.2, 21.79, 7640., "", 
  2.722291*^6, 45.135, 43.5, 19.002, 13.778, 29524.265, 0.7, 342.989, 3.67, 
  21.3, 38., "", 6.56, 75.93, 0.882}, {"LTU", "Europe", "Lithuania", 
  "2021-05-30", 274199., 333., 478.571, 4257., 12., 10.286, 100723.618, 
  122.323, 175.797, 1563.756, 4.408, 3.778, 0.67, "", "", 742., 272.565, 
  44.818, 16.463, 173.426, 63.706, 5916., 3.481643*^6, 1278.939, 2.173, 
  19690., 7.233, 0.026, 38.5, "tests performed", 1.606631*^6, 1.013376*^6, 
  593255., 592., 20621., 59.02, 37.23, 21.79, 7575., "", 2.722291*^6, 45.135, 
  43.5, 19.002, 13.778, 29524.265, 0.7, 342.989, 3.67, 21.3, 38., "", 6.56, 
  75.93, 0.882}, {"LTU", "Europe", "Lithuania", "2021-05-31", 274383., 184., 
  464.714, 4266., 9., 10.143, 100791.209, 67.59, 170.707, 1567.062, 3.306, 
  3.726, 0.67, "", "", 648., 238.035, "", "", "", "", 23078., 3.504721*^6, 
  1287.416, 8.477, 19951., 7.329, 0.024, 41.7, "tests performed", 
  1.624902*^6, 1.018572*^6, 606330., 18271., 21152., 59.69, 37.42, 22.27, 
  7770., "", 2.722291*^6, 45.135, 43.5, 19.002, 13.778, 29524.265, 0.7, 
  342.989, 3.67, 21.3, 38., "", 6.56, 75.93, 0.882}, 
 {"LTU", "Europe", "Lithuania", "2021-06-01", 274776., 393., 442., 4276., 
  10., 9.571, 100935.572, 144.364, 162.363, 1570.736, 3.673, 3.516, 0.66, "", 
  "", 586., 215.26, "", "", "", "", 25976., 3.530697*^6, 1296.958, 9.542, 
  19988., 7.342, 0.023, 43.5, "tests performed", 1.657699*^6, 1.036503*^6, 
  621196., 32797., 22157., 60.89, 38.07, 22.82, 8139., "", 2.722291*^6, 
  45.135, 43.5, 19.002, 13.778, 29524.265, 0.7, 342.989, 3.67, 21.3, 38., "", 
  6.56, 75.93, 0.882}, {"LTU", "Europe", "Lithuania", "2021-06-02", 275198., 
  422., 423.857, 4283., 7., 9., 101090.589, 155.016, 155.699, 1573.307, 
  2.571, 3.306, 0.65, "", "", "", "", "", "", "", "", 25341., 3.556038*^6, 
  1306.267, 9.309, 19778., 7.265, 0.022, 45.5, "tests performed", 
  1.698215*^6, 1.055533*^6, 642682., 40516., 23778., 62.38, 38.77, 23.61, 
  8735., "", 2.722291*^6, 45.135, 43.5, 19.002, 13.778, 29524.265, 0.7, 
  342.989, 3.67, 21.3, 38., "", 6.56, 75.93, 0.882}, 
 {"LTU", "Europe", "Lithuania", "2021-06-03", 275545., 347., 388.429, 4289., 
  6., 8.571, 101218.055, 127.466, 142.684, 1575.511, 2.204, 3.149, 0.65, "", 
  "", "", "", "", "", "", "", 21755., 3.577793*^6, 1314.258, 7.991, 19593., 
  7.197, 0.021, 47.6, "tests performed", 1.735599*^6, 1.076032*^6, 659567., 
  37384., 24778., 63.76, 39.53, 24.23, 9102., "", 2.722291*^6, 45.135, 43.5, 
  19.002, 13.778, 29524.265, 0.7, 342.989, 3.67, 21.3, 38., "", 6.56, 75.93, 
  0.882}, {"LTU", "Europe", "Lithuania", "2021-06-04", 275915., 370., 367., 
  4297., 8., 8.857, 101353.97, 135.915, 134.813, 1578.45, 2.939, 3.254, 0.64, 
  "", "", "", "", "", "", "", "", "", "", "", "", "", "", "", "", "", 
  1.777421*^6, 1.095819*^6, 681602., 41822., 26130., 65.29, 40.25, 25.04, 
  9599., "", 2.722291*^6, 45.135, 43.5, 19.002, 13.778, 29524.265, 0.7, 
  342.989, 3.67, 21.3, 38., "", 6.56, 75.93, 0.882}, 
 {"LTU", "Europe", "Lithuania", "2021-06-05", 276256., 341., 341.429, 4302., 
  5., 8.143, 101479.232, 125.262, 125.42, 1580.287, 1.837, 2.991, 0.64, "", 
  "", "", "", "", "", "", "", "", "", "", "", "", "", "", "", "", 
  1.795433*^6, 1.107975*^6, 687458., 18012., 27056., 65.95, 40.7, 25.25, 
  9939., "", 2.722291*^6, 45.135, 43.5, 19.002, 13.778, 29524.265, 0.7, 
  342.989, 3.67, 21.3, 38., "", 6.56, 75.93, 0.882}, 
 {"LTU", "Europe", "Lithuania", "2021-06-06", 276453., 197., 322., 4307., 5., 
  7.143, 101551.598, 72.366, 118.283, 1582.123, 1.837, 2.624, 0.64, "", "", 
  "", "", "", "", "", "", "", "", "", "", "", "", "", "", "", 1.801055*^6, 
  1.113397*^6, 687658., 5622., 27775., 66.16, 40.9, 25.26, 10203., "", 
  2.722291*^6, 45.135, 43.5, 19.002, 13.778, 29524.265, 0.7, 342.989, 3.67, 
  21.3, 38., "", 6.56, 75.93, 0.882}, {"LTU", "Europe", "Lithuania", 
  "2021-06-07", 276543., 90., 308.571, 4309., 2., 6.143, 101584.658, 33.06, 
  113.35, 1582.858, 0.735, 2.257, "", "", "", "", "", "", "", "", "", "", "", 
  "", "", "", "", "", "", "", 1.823475*^6, 1.120111*^6, 703364., 22420., 
  28368., 66.98, 41.15, 25.84, 10421., "", 2.722291*^6, 45.135, 43.5, 19.002, 
  13.778, 29524.265, 0.7, 342.989, 3.67, 21.3, 38., "", 6.56, 75.93, 0.882}, 
 {"LUX", "Europe", "Luxembourg", "2020-02-24", "", "", "", "", "", "", "", 
  "", "", "", "", "", "", 0., 0., "", "", "", "", "", "", "", 2., 0.003, "", 
  "", "", "", "", "tests performed", "", "", "", "", "", "", "", "", "", 0., 
  625976., 231.447, 39.7, 14.312, 9.842, 94277.965, 0.2, 128.275, 4.42, 20.9, 
  26., "", 4.51, 82.25, 0.916}, {"LUX", "Europe", "Luxembourg", "2020-02-25", 
  "", "", "", "", "", "", "", "", "", "", "", "", "", 0., 0., "", "", "", "", 
  "", "", 7., 9., 0.014, 0.011, "", "", "", "", "tests performed", "", "", 
  "", "", "", "", "", "", "", 0., 625976., 231.447, 39.7, 14.312, 9.842, 
  94277.965, 0.2, 128.275, 4.42, 20.9, 26., "", 4.51, 82.25, 0.916}, 
 {"LUX", "Europe", "Luxembourg", "2020-02-26", "", "", "", "", "", "", "", 
  "", "", "", "", "", "", 0., 0., "", "", "", "", "", "", 2., 11., 0.018, 
  0.003, "", "", "", "", "tests performed", "", "", "", "", "", "", "", "", 
  "", 0., 625976., 231.447, 39.7, 14.312, 9.842, 94277.965, 0.2, 128.275, 
  4.42, 20.9, 26., "", 4.51, 82.25, 0.916}, {"LUX", "Europe", "Luxembourg", 
  "2020-02-27", "", "", "", "", "", "", "", "", "", "", "", "", "", 0., 0., 
  "", "", "", "", "", "", 1., 12., 0.019, 0.002, "", "", "", "", 
  "tests performed", "", "", "", "", "", "", "", "", "", 0., 625976., 
  231.447, 39.7, 14.312, 9.842, 94277.965, 0.2, 128.275, 4.42, 20.9, 26., "", 
  4.51, 82.25, 0.916}, {"LUX", "Europe", "Luxembourg", "2020-02-28", "", "", 
  "", "", "", "", "", "", "", "", "", "", "", 0., 0., "", "", "", "", "", "", 
  4., 16., 0.026, 0.006, "", "", "", "", "tests performed", "", "", "", "", 
  "", "", "", "", "", 0., 625976., 231.447, 39.7, 14.312, 9.842, 94277.965, 
  0.2, 128.275, 4.42, 20.9, 26., "", 4.51, 82.25, 0.916}, 
 {"LUX", "Europe", "Luxembourg", "2020-02-29", 1., 1., "", "", "", "", 1.598, 
  1.598, "", "", "", "", "", 0., 0., "", "", "", "", "", "", 1., 17., 0.027, 
  0.002, "", "", "", "", "tests performed", "", "", "", "", "", "", "", "", 
  "", 0., 625976., 231.447, 39.7, 14.312, 9.842, 94277.965, 0.2, 128.275, 
  4.42, 20.9, 26., "", 4.51, 82.25, 0.916}, {"LUX", "Europe", "Luxembourg", 
  "2020-03-01", 1., 0., "", "", "", "", 1.598, 0., "", "", "", "", "", 0., 
  0., "", "", "", "", "", "", "", "", "", "", "", "", "", "", 
  "tests performed", "", "", "", "", "", "", "", "", "", 0., 625976., 
  231.447, 39.7, 14.312, 9.842, 94277.965, 0.2, 128.275, 4.42, 20.9, 26., "", 
  4.51, 82.25, 0.916}, {"LUX", "Europe", "Luxembourg", "2020-03-02", 1., 0., 
  "", "", "", "", 1.598, 0., "", "", "", "", "", 0., 0., "", "", "", "", "", 
  "", "", 21., 0.034, "", 3., 0.005, "", "", "tests performed", "", "", "", 
  "", "", "", "", "", "", 0., 625976., 231.447, 39.7, 14.312, 9.842, 
  94277.965, 0.2, 128.275, 4.42, 20.9, 26., "", 4.51, 82.25, 0.916}, 
 {"LUX", "Europe", "Luxembourg", "2020-03-03", 1., 0., "", "", "", "", 1.598, 
  0., "", "", "", "", "", 0., 0., "", "", "", "", "", "", 2., 23., 0.037, 
  0.003, 2., 0.003, "", "", "tests performed", "", "", "", "", "", "", "", 
  "", "", 0., 625976., 231.447, 39.7, 14.312, 9.842, 94277.965, 0.2, 128.275, 
  4.42, 20.9, 26., "", 4.51, 82.25, 0.916}, {"LUX", "Europe", "Luxembourg", 
  "2020-03-04", 1., 0., "", "", "", "", 1.598, 0., "", "", "", "", "", 0., 
  0., "", "", "", "", "", "", 1., 24., 0.038, 0.002, 2., 0.003, "", "", 
  "tests performed", "", "", "", "", "", "", "", "", "", 0., 625976., 
  231.447, 39.7, 14.312, 9.842, 94277.965, 0.2, 128.275, 4.42, 20.9, 26., "", 
  4.51, 82.25, 0.916}, {"LUX", "Europe", "Luxembourg", "2020-03-05", 1., 0., 
  0.143, "", "", 0., 1.598, 0., 0.228, "", "", 0., "", 0., 0., "", "", "", 
  "", "", "", 5., 29., 0.046, 0.008, 2., 0.003, 0.072, 14., 
  "tests performed", "", "", "", "", "", "", "", "", "", 11.11, 625976., 
  231.447, 39.7, 14.312, 9.842, 94277.965, 0.2, 128.275, 4.42, 20.9, 26., "", 
  4.51, 82.25, 0.916}, {"LUX", "Europe", "Luxembourg", "2020-03-06", 2., 1., 
  0.286, "", "", 0., 3.195, 1.598, 0.456, "", "", 0., "", 0., 0., "", "", "", 
  "", "", "", 6., 35., 0.056, 0.01, 3., 0.005, 0.095, 10.5, 
  "tests performed", "", "", "", "", "", "", "", "", "", 11.11, 625976., 
  231.447, 39.7, 14.312, 9.842, 94277.965, 0.2, 128.275, 4.42, 20.9, 26., "", 
  4.51, 82.25, 0.916}, {"LUX", "Europe", "Luxembourg", "2020-03-07", 2., 0., 
  0.143, "", "", 0., 3.195, 0., 0.228, "", "", 0., "", 0., 0., "", "", "", 
  "", "", "", 6., 41., 0.065, 0.01, 3., 0.005, 0.048, 21., "tests performed", 
  "", "", "", "", "", "", "", "", "", 11.11, 625976., 231.447, 39.7, 14.312, 
  9.842, 94277.965, 0.2, 128.275, 4.42, 20.9, 26., "", 4.51, 82.25, 0.916}, 
 {"LUX", "Europe", "Luxembourg", "2020-03-08", 3., 1., 0.286, "", "", 0., 
  4.793, 1.598, 0.456, "", "", 0., "", 0., 0., "", "", "", "", "", "", "", 
  "", "", "", 4., 0.006, 0.072, 14., "tests performed", "", "", "", "", "", 
  "", "", "", "", 11.11, 625976., 231.447, 39.7, 14.312, 9.842, 94277.965, 
  0.2, 128.275, 4.42, 20.9, 26., "", 4.51, 82.25, 0.916}, 
 {"LUX", "Europe", "Luxembourg", "2020-03-09", 3., 0., 0.286, "", "", 0., 
  4.793, 0., 0.456, "", "", 0., "", 0., 0., "", "", "", "", "", "", "", 56., 
  0.089, "", 5., 0.008, 0.057, 17.5, "tests performed", "", "", "", "", "", 
  "", "", "", "", 22.22, 625976., 231.447, 39.7, 14.312, 9.842, 94277.965, 
  0.2, 128.275, 4.42, 20.9, 26., "", 4.51, 82.25, 0.916}, 
 {"LUX", "Europe", "Luxembourg", "2020-03-10", 5., 2., 0.571, "", "", 0., 
  7.988, 3.195, 0.913, "", "", 0., "", 0., 0., "", "", "", "", "", "", 21., 
  77., 0.123, 0.034, 8., 0.013, 0.071, 14., "tests performed", "", "", "", 
  "", "", "", "", "", "", 22.22, 625976., 231.447, 39.7, 14.312, 9.842, 
  94277.965, 0.2, 128.275, 4.42, 20.9, 26., "", 4.51, 82.25, 0.916}, 
 {"LUX", "Europe", "Luxembourg", "2020-03-11", 7., 2., 0.857, "", "", 0., 
  11.183, 3.195, 1.369, "", "", 0., "", 0., 0., "", "", "", "", "", "", 34., 
  111., 0.177, 0.054, 12., 0.019, 0.071, 14., "tests performed", "", "", "", 
  "", "", "", "", "", "", 22.22, 625976., 231.447, 39.7, 14.312, 9.842, 
  94277.965, 0.2, 128.275, 4.42, 20.9, 26., "", 4.51, 82.25, 0.916}, 
 {"LUX", "Europe", "Luxembourg", "2020-03-12", 19., 12., 2.571, "", "", 0., 
  30.353, 19.17, 4.108, "", "", 0., "", 0., 0., "", "", "", "", "", "", 171., 
  282., 0.45, 0.273, 36., 0.058, 0.071, 14., "tests performed", "", "", "", 
  "", "", "", "", "", "", 31.48, 625976., 231.447, 39.7, 14.312, 9.842, 
  94277.965, 0.2, 128.275, 4.42, 20.9, 26., "", 4.51, 82.25, 0.916}, 
 {"LUX", "Europe", "Luxembourg", "2020-03-13", 34., 15., 4.571, "", "", 0., 
  54.315, 23.963, 7.303, "", "", 0., "", 0., 0., "", "", "", "", "", "", 
  183., 465., 0.743, 0.292, 61., 0.097, 0.075, 13.3, "tests performed", "", 
  "", "", "", "", "", "", "", "", 42.59, 625976., 231.447, 39.7, 14.312, 
  9.842, 94277.965, 0.2, 128.275, 4.42, 20.9, 26., "", 4.51, 82.25, 0.916}, 
 {"LUX", "Europe", "Luxembourg", "2020-03-14", 51., 17., 7., 1., 1., 0.143, 
  81.473, 27.158, 11.183, 1.598, 1.598, 0.228, "", 0., 0., "", "", "", "", 
  "", "", 92., 557., 0.89, 0.147, 74., 0.118, 0.095, 10.6, "tests performed", 
  "", "", "", "", "", "", "", "", "", 42.59, 625976., 231.447, 39.7, 14.312, 
  9.842, 94277.965, 0.2, 128.275, 4.42, 20.9, 26., "", 4.51, 82.25, 0.916}, 
 {"LUX", "Europe", "Luxembourg", "2020-03-15", 59., 8., 8., 1., 0., 0.143, 
  94.253, 12.78, 12.78, 1.598, 0., 0.228, "", 0., 0., "", "", "", "", "", "", 
  18., 575., 0.919, 0.029, 75., 0.12, 0.107, 9.4, "tests performed", "", "", 
  "", "", "", "", "", "", "", 53.7, 625976., 231.447, 39.7, 14.312, 9.842, 
  94277.965, 0.2, 128.275, 4.42, 20.9, 26., "", 4.51, 82.25, 0.916}, 
 {"LUX", "Europe", "Luxembourg", "2020-03-16", 77., 18., 10.571, 1., 0., 
  0.143, 123.008, 28.755, 16.888, 1.598, 0., 0.228, "", 0., 0., 0., 0., "", 
  "", "", "", 358., 933., 1.49, 0.572, 125., 0.2, 0.085, 11.8, 
  "tests performed", "", "", "", "", "", "", "", "", "", 72.22, 625976., 
  231.447, 39.7, 14.312, 9.842, 94277.965, 0.2, 128.275, 4.42, 20.9, 26., "", 
  4.51, 82.25, 0.916}, {"LUX", "Europe", "Luxembourg", "2020-03-17", 140., 
  63., 19.286, 1., 0., 0.143, 223.651, 100.643, 30.809, 1.598, 0., 0.228, "", 
  0., 0., 0., 0., "", "", "", "", 578., 1511., 2.414, 0.923, 205., 0.327, 
  0.094, 10.6, "tests performed", "", "", "", "", "", "", "", "", "", 79.63, 
  625976., 231.447, 39.7, 14.312, 9.842, 94277.965, 0.2, 128.275, 4.42, 20.9, 
  26., "", 4.51, 82.25, 0.916}, {"LUX", "Europe", "Luxembourg", "2020-03-18", 
  203., 63., 28., 2., 1., 0.286, 324.294, 100.643, 44.73, 3.195, 1.598, 
  0.456, 2.61, 0., 0., 0., 0., "", "", "", "", 880., 2391., 3.82, 1.406, 
  326., 0.521, 0.086, 11.6, "tests performed", "", "", "", "", "", "", "", 
  "", "", 79.63, 625976., 231.447, 39.7, 14.312, 9.842, 94277.965, 0.2, 
  128.275, 4.42, 20.9, 26., "", 4.51, 82.25, 0.916}, 
 {"LUX", "Europe", "Luxembourg", "2020-03-19", 335., 132., 45.143, 4., 2., 
  0.571, 535.164, 210.871, 72.116, 6.39, 3.195, 0.913, 2.59, 0., 0., 1., 
  1.598, "", "", "", "", 901., 3292., 5.259, 1.439, 430., 0.687, 0.105, 9.5, 
  "tests performed", "", "", "", "", "", "", "", "", "", 79.63, 625976., 
  231.447, 39.7, 14.312, 9.842, 94277.965, 0.2, 128.275, 4.42, 20.9, 26., "", 
  4.51, 82.25, 0.916}, {"LUX", "Europe", "Luxembourg", "2020-03-20", 484., 
  149., 64.286, 4., 0., 0.571, 773.193, 238.028, 102.697, 6.39, 0., 0.913, 
  2.51, 3., 4.793, 21., 33.548, "", "", "", "", 995., 4287., 6.849, 1.59, 
  546., 0.872, 0.118, 8.5, "tests performed", "", "", "", "", "", "", "", "", 
  "", 79.63, 625976., 231.447, 39.7, 14.312, 9.842, 94277.965, 0.2, 128.275, 
  4.42, 20.9, 26., "", 4.51, 82.25, 0.916}, {"LUX", "Europe", "Luxembourg", 
  "2020-03-21", 670., 186., 88.429, 8., 4., 1., 1070.329, 297.136, 141.265, 
  12.78, 6.39, 1.598, 2.39, 6., 9.585, 62., 99.045, "", "", "", "", 438., 
  4725., 7.548, 0.7, 595., 0.951, 0.149, 6.7, "tests performed", "", "", "", 
  "", "", "", "", "", "", 79.63, 625976., 231.447, 39.7, 14.312, 9.842, 
  94277.965, 0.2, 128.275, 4.42, 20.9, 26., "", 4.51, 82.25, 0.916}, 
 {"LUX", "Europe", "Luxembourg", "2020-03-22", 798., 128., 105.571, 8., 0., 
  1., 1274.809, 204.481, 168.651, 12.78, 0., 1.598, 2.25, 2., 3.195, 65., 
  103.838, "", "", "", "", 21., 4746., 7.582, 0.034, 596., 0.952, 0.177, 5.6, 
  "tests performed", "", "", "", "", "", "", "", "", "", 79.63, 625976., 
  231.447, 39.7, 14.312, 9.842, 94277.965, 0.2, 128.275, 4.42, 20.9, 26., "", 
  4.51, 82.25, 0.916}, {"LUX", "Europe", "Luxembourg", "2020-03-23", 875., 
  77., 114., 8., 0., 1., 1397.817, 123.008, 182.116, 12.78, 0., 1.598, 2.11, 
  2., 3.195, 73., 116.618, "", "", "", "", 1104., 5850., 9.345, 1.764, 702., 
  1.121, 0.162, 6.2, "tests performed", "", "", "", "", "", "", "", "", "", 
  79.63, 625976., 231.447, 39.7, 14.312, 9.842, 94277.965, 0.2, 128.275, 
  4.42, 20.9, 26., "", 4.51, 82.25, 0.916}, {"LUX", "Europe", "Luxembourg", 
  "2020-03-24", 1099., 224., 137., 8., 0., 1., 1755.658, 357.841, 218.858, 
  12.78, 0., 1.598, 1.99, 2., 3.195, 99., 158.153, "", "", "", "", 885., 
  6735., 10.759, 1.414, 746., 1.192, 0.184, 5.4, "tests performed", "", "", 
  "", "", "", "", "", "", "", 79.63, 625976., 231.447, 39.7, 14.312, 9.842, 
  94277.965, 0.2, 128.275, 4.42, 20.9, 26., "", 4.51, 82.25, 0.916}, 
 {"LUX", "Europe", "Luxembourg", "2020-03-25", 1333., 234., 161.429, 8., 0., 
  0.857, 2129.475, 373.816, 257.883, 12.78, 0., 1.369, 1.85, 14., 22.365, 
  142., 226.846, "", "", "", "", 900., 7635., 12.197, 1.438, 749., 1.197, 
  0.216, 4.6, "tests performed", "", "", "", "", "", "", "", "", "", 79.63, 
  625976., 231.447, 39.7, 14.312, 9.842, 94277.965, 0.2, 128.275, 4.42, 20.9, 
  26., "", 4.51, 82.25, 0.916}, {"LUX", "Europe", "Luxembourg", "2020-03-26", 
  1453., 120., 159.714, 9., 1., 0.714, 2321.175, 191.701, 255.144, 14.378, 
  1.598, 1.141, 1.71, 20., 31.95, 140., 223.651, "", "", "", "", 4597., 
  12232., 19.541, 7.344, 1277., 2.04, 0.125, 8., "tests performed", "", "", 
  "", "", "", "", "", "", "", 79.63, 625976., 231.447, 39.7, 14.312, 9.842, 
  94277.965, 0.2, 128.275, 4.42, 20.9, 26., "", 4.51, 82.25, 0.916}, 
 {"LUX", "Europe", "Luxembourg", "2020-03-27", 1605., 152., 160.143, 15., 6., 
  1.571, 2563.996, 242.821, 255.829, 23.963, 9.585, 2.51, 1.6, 20., 31.95, 
  148., 236.431, "", "", "", "", 1081., 13313., 21.268, 1.727, 1289., 2.059, 
  0.124, 8., "tests performed", "", "", "", "", "", "", "", "", "", 79.63, 
  625976., 231.447, 39.7, 14.312, 9.842, 94277.965, 0.2, 128.275, 4.42, 20.9, 
  26., "", 4.51, 82.25, 0.916}, {"LUX", "Europe", "Luxembourg", "2020-03-28", 
  1831., 226., 165.857, 18., 3., 1.429, 2925.032, 361.036, 264.958, 28.755, 
  4.793, 2.282, 1.51, 23., 36.743, 175., 279.563, "", "", "", "", 824., 
  14137., 22.584, 1.316, 1345., 2.149, 0.123, 8.1, "tests performed", "", "", 
  "", "", "", "", "", "", "", 79.63, 625976., 231.447, 39.7, 14.312, 9.842, 
  94277.965, 0.2, 128.275, 4.42, 20.9, 26., "", 4.51, 82.25, 0.916}, 
 {"LUX", "Europe", "Luxembourg", "2020-03-29", 1950., 119., 164.571, 21., 3., 
  1.857, 3115.135, 190.103, 262.904, 33.548, 4.793, 2.967, 1.42, 21., 33.548, 
  181., 289.148, "", "", "", "", 273., 14410., 23.02, 0.436, 1381., 2.206, 
  0.119, 8.4, "tests performed", "", "", "", "", "", "", "", "", "", 79.63, 
  625976., 231.447, 39.7, 14.312, 9.842, 94277.965, 0.2, 128.275, 4.42, 20.9, 
  26., "", 4.51, 82.25, 0.916}, {"LUX", "Europe", "Luxembourg", "2020-03-30", 
  1988., 38., 159., 22., 1., 2., 3175.841, 60.705, 254.003, 35.145, 1.598, 
  3.195, 1.33, 24., 38.34, 174., 277.966, "", "", "", "", 1075., 15485., 
  24.737, 1.717, 1376., 2.198, 0.116, 8.7, "tests performed", "", "", "", "", 
  "", "", "", "", "", 79.63, 625976., 231.447, 39.7, 14.312, 9.842, 
  94277.965, 0.2, 128.275, 4.42, 20.9, 26., "", 4.51, 82.25, 0.916}, 
 {"LUX", "Europe", "Luxembourg", "2020-03-31", 2178., 190., 154.143, 23., 1., 
  2.143, 3479.367, 303.526, 246.244, 36.743, 1.598, 3.423, 1.25, 26., 41.535, 
  179., 285.953, "", "", "", "", 936., 16421., 26.233, 1.495, 1384., 2.211, 
  0.111, 9., "tests performed", "", "", "", "", "", "", "", "", "", 79.63, 
  625976., 231.447, 39.7, 14.312, 9.842, 94277.965, 0.2, 128.275, 4.42, 20.9, 
  26., "", 4.51, 82.25, 0.916}, {"LUX", "Europe", "Luxembourg", "2020-04-01", 
  2319., 141., 140.857, 29., 6., 3., 3704.615, 225.248, 225.02, 46.328, 
  9.585, 4.793, 1.17, 27., 43.133, 181., 289.148, "", "", "", "", 1180., 
  17601., 28.118, 1.885, 1424., 2.275, 0.099, 10.1, "tests performed", "", 
  "", "", "", "", "", "", "", "", 79.63, 625976., 231.447, 39.7, 14.312, 
  9.842, 94277.965, 0.2, 128.275, 4.42, 20.9, 26., "", 4.51, 82.25, 0.916}, 
 {"LUX", "Europe", "Luxembourg", "2020-04-02", 2487., 168., 147.714, 30., 1., 
  3., 3972.996, 268.381, 235.974, 47.925, 1.598, 4.793, 1.1, 30., 47.925, 
  201., 321.099, "", "", "", "", 1341., 18942., 30.26, 2.142, 959., 1.532, 
  0.154, 6.5, "tests performed", "", "", "", "", "", "", "", "", "", 79.63, 
  625976., 231.447, 39.7, 14.312, 9.842, 94277.965, 0.2, 128.275, 4.42, 20.9, 
  26., "", 4.51, 82.25, 0.916}, {"LUX", "Europe", "Luxembourg", "2020-04-03", 
  2612., 125., 143.857, 31., 1., 2.286, 4172.684, 199.688, 229.813, 49.523, 
  1.598, 3.651, 1.03, 35., 55.913, 202., 322.696, "", "", "", "", 1212., 
  20154., 32.196, 1.936, 977., 1.561, 0.147, 6.8, "tests performed", "", "", 
  "", "", "", "", "", "", "", 79.63, 625976., 231.447, 39.7, 14.312, 9.842, 
  94277.965, 0.2, 128.275, 4.42, 20.9, 26., "", 4.51, 82.25, 0.916}, 
 {"LUX", "Europe", "Luxembourg", "2020-04-04", 2729., 117., 128.286, 31., 0., 
  1.857, 4359.592, 186.908, 204.937, 49.523, 0., 2.967, 0.98, 33., 52.718, 
  206., 329.086, "", "", "", "", 824., 20978., 33.512, 1.316, 977., 1.561, 
  0.131, 7.6, "tests performed", "", "", "", "", "", "", "", "", "", 79.63, 
  625976., 231.447, 39.7, 14.312, 9.842, 94277.965, 0.2, 128.275, 4.42, 20.9, 
  26., "", 4.51, 82.25, 0.916}, {"LUX", "Europe", "Luxembourg", "2020-04-05", 
  2804., 75., 122., 36., 5., 2.143, 4479.405, 119.813, 194.896, 57.51, 7.988, 
  3.423, 0.93, 33., 52.718, 193., 308.319, "", "", "", "", 551., 21529., 
  34.393, 0.88, 1017., 1.625, 0.12, 8.3, "tests performed", "", "", "", "", 
  "", "", "", "", "", 79.63, 625976., 231.447, 39.7, 14.312, 9.842, 
  94277.965, 0.2, 128.275, 4.42, 20.9, 26., "", 4.51, 82.25, 0.916}, 
 {"LUX", "Europe", "Luxembourg", "2020-04-06", 2843., 39., 122.143, 41., 5., 
  2.714, 4541.708, 62.303, 195.124, 65.498, 7.988, 4.336, 0.89, 31., 49.523, 
  191., 305.124, "", "", "", "", 1050., 22579., 36.07, 1.677, 1013., 1.618, 
  0.121, 8.3, "tests performed", "", "", "", "", "", "", "", "", "", 79.63, 
  625976., 231.447, 39.7, 14.312, 9.842, 94277.965, 0.2, 128.275, 4.42, 20.9, 
  26., "", 4.51, 82.25, 0.916}, {"LUX", "Europe", "Luxembourg", "2020-04-07", 
  2970., 127., 113.143, 44., 3., 3., 4744.591, 202.883, 180.746, 70.29, 
  4.793, 4.793, 0.84, 31., 49.523, 190., 303.526, "", "", "", "", 1020., 
  23599., 37.7, 1.629, 1025., 1.637, 0.11, 9.1, "tests performed", "", "", 
  "", "", "", "", "", "", "", 79.63, 625976., 231.447, 39.7, 14.312, 9.842, 
  94277.965, 0.2, 128.275, 4.42, 20.9, 26., "", 4.51, 82.25, 0.916}, 
 {"LUX", "Europe", "Luxembourg", "2020-04-08", 3034., 64., 102.143, 46., 2., 
  2.429, 4846.831, 102.24, 163.174, 73.485, 3.195, 3.88, 0.78, 33., 52.718, 
  201., 321.099, "", "", "", "", 932., 24531., 39.188, 1.489, 990., 1.582, 
  0.103, 9.7, "tests performed", "", "", "", "", "", "", "", "", "", 79.63, 
  625976., 231.447, 39.7, 14.312, 9.842, 94277.965, 0.2, 128.275, 4.42, 20.9, 
  26., "", 4.51, 82.25, 0.916}, {"LUX", "Europe", "Luxembourg", "2020-04-09", 
  3115., 81., 89.714, 52., 6., 3.143, 4976.229, 129.398, 143.319, 83.07, 
  9.585, 5.021, 0.75, 29., 46.328, 192., 306.721, "", "", "", "", 863., 
  25394., 40.567, 1.379, 922., 1.473, 0.097, 10.3, "tests performed", "", "", 
  "", "", "", "", "", "", "", 79.63, 625976., 231.447, 39.7, 14.312, 9.842, 
  94277.965, 0.2, 128.275, 4.42, 20.9, 26., "", 4.51, 82.25, 0.916}, 
 {"LUX", "Europe", "Luxembourg", "2020-04-10", 3223., 108., 87.286, 54., 2., 
  3.286, 5148.76, 172.531, 139.439, 86.265, 3.195, 5.249, 0.72, 28., 44.73, 
  193., 308.319, "", "", "", "", 691., 26085., 41.671, 1.104, 847., 1.353, 
  0.103, 9.7, "tests performed", "", "", "", "", "", "", "", "", "", 79.63, 
  625976., 231.447, 39.7, 14.312, 9.842, 94277.965, 0.2, 128.275, 4.42, 20.9, 
  26., "", 4.51, 82.25, 0.916}, {"LUX", "Europe", "Luxembourg", "2020-04-11", 
  3270., 47., 77.286, 62., 8., 4.429, 5223.842, 75.083, 123.464, 99.045, 
  12.78, 7.075, 0.69, 30., 47.925, 180., 287.551, "", "", "", "", 308., 
  26393., 42.163, 0.492, 774., 1.236, 0.1, 10., "tests performed", "", "", 
  "", "", "", "", "", "", "", 79.63, 625976., 231.447, 39.7, 14.312, 9.842, 
  94277.965, 0.2, 128.275, 4.42, 20.9, 26., "", 4.51, 82.25, 0.916}, 
 {"LUX", "Europe", "Luxembourg", "2020-04-12", 3281., 11., 68.143, 66., 4., 
  4.286, 5241.415, 17.573, 108.859, 105.435, 6.39, 6.846, 0.66, 31., 49.523, 
  192., 306.721, "", "", "", "", 208., 26601., 42.495, 0.332, 725., 1.158, 
  0.094, 10.6, "tests performed", "", "", "", "", "", "", "", "", "", 79.63, 
  625976., 231.447, 39.7, 14.312, 9.842, 94277.965, 0.2, 128.275, 4.42, 20.9, 
  26., "", 4.51, 82.25, 0.916}, {"LUX", "Europe", "Luxembourg", "2020-04-13", 
  3292., 11., 64.143, 69., 3., 4., 5258.988, 17.573, 102.469, 110.228, 4.793, 
  6.39, 0.65, 33., 52.718, 172., 274.771, "", "", "", "", 82., 26683., 
  42.626, 0.131, 586., 0.936, 0.109, 9.1, "tests performed", "", "", "", "", 
  "", "", "", "", "", 79.63, 625976., 231.447, 39.7, 14.312, 9.842, 
  94277.965, 0.2, 128.275, 4.42, 20.9, 26., "", 4.51, 82.25, 0.916}, 
 {"LUX", "Europe", "Luxembourg", "2020-04-14", 3307., 15., 48.143, 67., -2., 
  3.286, 5282.95, 23.963, 76.908, 107.033, -3.195, 5.249, 0.63, 34., 54.315, 
  174., 277.966, "", "", "", "", 1372., 28055., 44.818, 2.192, 637., 1.018, 
  0.076, 13.2, "tests performed", "", "", "", "", "", "", "", "", "", 79.63, 
  625976., 231.447, 39.7, 14.312, 9.842, 94277.965, 0.2, 128.275, 4.42, 20.9, 
  26., "", 4.51, 82.25, 0.916}, {"LUX", "Europe", "Luxembourg", "2020-04-15", 
  3373., 66., 48.429, 69., 2., 3.286, 5388.385, 105.435, 77.365, 110.228, 
  3.195, 5.249, 0.64, 35., 55.913, 159., 254.003, "", "", "", "", 843., 
  28898., 46.165, 1.347, 624., 0.997, 0.078, 12.9, "tests performed", "", "", 
  "", "", "", "", "", "", "", 79.63, 625976., 231.447, 39.7, 14.312, 9.842, 
  94277.965, 0.2, 128.275, 4.42, 20.9, 26., "", 4.51, 82.25, 0.916}, 
 {"LUX", "Europe", "Luxembourg", "2020-04-16", 3444., 71., 47., 69., 0., 
  2.429, 5501.808, 113.423, 75.083, 110.228, 0., 3.88, 0.64, 32., 51.12, 
  170., 271.576, "", "", "", "", 958., 29856., 47.695, 1.53, 637., 1.018, 
  0.074, 13.6, "tests performed", "", "", "", "", "", "", "", "", "", 79.63, 
  625976., 231.447, 39.7, 14.312, 9.842, 94277.965, 0.2, 128.275, 4.42, 20.9, 
  26., "", 4.51, 82.25, 0.916}, {"LUX", "Europe", "Luxembourg", "2020-04-17", 
  3480., 36., 36.714, 72., 3., 2.571, 5559.319, 57.51, 58.651, 115.02, 4.793, 
  4.108, 0.63, 30., 47.925, 154., 246.016, "", "", "", "", 1032., 30888., 
  49.344, 1.649, 686., 1.096, 0.054, 18.7, "tests performed", "", "", "", "", 
  "", "", "", "", "", 79.63, 625976., 231.447, 39.7, 14.312, 9.842, 
  94277.965, 0.2, 128.275, 4.42, 20.9, 26., "", 4.51, 82.25, 0.916}, 
 {"LUX", "Europe", "Luxembourg", "2020-04-18", 3537., 57., 38.143, 72., 0., 
  1.429, 5650.376, 91.058, 60.933, 115.02, 0., 2.282, 0.62, 31., 49.523, 
  167., 266.783, "", "", "", "", 528., 31416., 50.187, 0.843, 718., 1.147, 
  0.053, 18.8, "tests performed", "", "", "", "", "", "", "", "", "", 79.63, 
  625976., 231.447, 39.7, 14.312, 9.842, 94277.965, 0.2, 128.275, 4.42, 20.9, 
  26., "", 4.51, 82.25, 0.916}, {"LUX", "Europe", "Luxembourg", "2020-04-19", 
  3550., 13., 38.429, 73., 1., 1., 5671.144, 20.768, 61.39, 116.618, 1.598, 
  1.598, 0.62, 30., 47.925, 162., 258.796, "", "", "", "", 191., 31607., 
  50.492, 0.305, 715., 1.142, 0.054, 18.6, "tests performed", "", "", "", "", 
  "", "", "", "", "", 79.63, 625976., 231.447, 39.7, 14.312, 9.842, 
  94277.965, 0.2, 128.275, 4.42, 20.9, 26., "", 4.51, 82.25, 0.916}, 
 {"LUX", "Europe", "Luxembourg", "2020-04-20", 3558., 8., 38., 75., 2., 
  0.857, 5683.924, 12.78, 60.705, 119.813, 3.195, 1.369, 0.61, 31., 49.523, 
  161., 257.198, "", "", "", "", 931., 32538., 51.98, 1.487, 836., 1.336, 
  0.045, 22., "tests performed", "", "", "", "", "", "", "", "", "", 70.37, 
  625976., 231.447, 39.7, 14.312, 9.842, 94277.965, 0.2, 128.275, 4.42, 20.9, 
  26., "", 4.51, 82.25, 0.916}, {"LUX", "Europe", "Luxembourg", "2020-04-21", 
  3618., 60., 44.429, 78., 3., 1.571, 5779.774, 95.85, 70.975, 124.605, 
  4.793, 2.51, 0.6, 31., 49.523, 157., 250.808, "", "", "", "", 752., 33290., 
  53.181, 1.201, 748., 1.195, 0.059, 16.8, "tests performed", "", "", "", "", 
  "", "", "", "", "", 70.37, 625976., 231.447, 39.7, 14.312, 9.842, 
  94277.965, 0.2, 128.275, 4.42, 20.9, 26., "", 4.51, 82.25, 0.916}, 
 {"LUX", "Europe", "Luxembourg", "2020-04-22", 3654., 36., 40.143, 80., 2., 
  1.571, 5837.284, 57.51, 64.128, 127.8, 3.195, 2.51, 0.58, 28., 44.73, 153., 
  244.418, "", "", "", "", 1140., 34430., 55.002, 1.821, 790., 1.262, 0.051, 
  19.7, "tests performed", "", "", "", "", "", "", "", "", "", 70.37, 
  625976., 231.447, 39.7, 14.312, 9.842, 94277.965, 0.2, 128.275, 4.42, 20.9, 
  26., "", 4.51, 82.25, 0.916}, {"LUX", "Europe", "Luxembourg", "2020-04-23", 
  3665., 11., 31.571, 83., 3., 2., 5854.857, 17.573, 50.436, 132.593, 4.793, 
  3.195, 0.56, 24., 38.34, 136., 217.261, "", "", "", "", 789., 35219., 
  56.263, 1.26, 766., 1.224, 0.041, 24.3, "tests performed", "", "", "", "", 
  "", "", "", "", "", 70.37, 625976., 231.447, 39.7, 14.312, 9.842, 
  94277.965, 0.2, 128.275, 4.42, 20.9, 26., "", 4.51, 82.25, 0.916}, 
 {"LUX", "Europe", "Luxembourg", "2020-04-24", 3695., 30., 30.714, 85., 2., 
  1.857, 5902.782, 47.925, 49.066, 135.788, 3.195, 2.967, 0.55, 25., 39.938, 
  134., 214.066, "", "", "", "", 1309., 36528., 58.354, 2.091, 806., 1.288, 
  0.038, 26.2, "tests performed", "", "", "", "", "", "", "", "", "", 70.37, 
  625976., 231.447, 39.7, 14.312, 9.842, 94277.965, 0.2, 128.275, 4.42, 20.9, 
  26., "", 4.51, 82.25, 0.916}, {"LUX", "Europe", "Luxembourg", "2020-04-25", 
  3711., 16., 24.857, 85., 0., 1.857, 5928.342, 25.56, 39.709, 135.788, 0., 
  2.967, 0.55, 23., 36.743, 121., 193.298, "", "", "", "", 607., 37135., 
  59.323, 0.97, 817., 1.305, 0.03, 32.9, "tests performed", "", "", "", "", 
  "", "", "", "", "", 70.37, 625976., 231.447, 39.7, 14.312, 9.842, 
  94277.965, 0.2, 128.275, 4.42, 20.9, 26., "", 4.51, 82.25, 0.916}, 
 {"LUX", "Europe", "Luxembourg", "2020-04-26", 3723., 12., 24.714, 88., 3., 
  2.143, 5947.512, 19.17, 39.481, 140.58, 4.793, 3.423, 0.55, 20., 31.95, 
  120., 191.701, "", "", "", "", 132., 37267., 59.534, 0.211, 809., 1.292, 
  0.031, 32.7, "tests performed", "", "", "", "", "", "", "", "", "", 70.37, 
  625976., 231.447, 39.7, 14.312, 9.842, 94277.965, 0.2, 128.275, 4.42, 20.9, 
  26., "", 4.51, 82.25, 0.916}, {"LUX", "Europe", "Luxembourg", "2020-04-27", 
  3729., 6., 24.429, 88., 0., 1.857, 5957.097, 9.585, 39.025, 140.58, 0., 
  2.967, 0.55, 20., 31.95, 109., 174.128, "", "", "", "", 758., 38025., 
  60.745, 1.211, 784., 1.252, 0.031, 32.1, "tests performed", "", "", "", "", 
  "", "", "", "", "", 70.37, 625976., 231.447, 39.7, 14.312, 9.842, 
  94277.965, 0.2, 128.275, 4.42, 20.9, 26., "", 4.51, 82.25, 0.916}, 
 {"LUX", "Europe", "Luxembourg", "2020-04-28", 3741., 12., 17.571, 89., 1., 
  1.571, 5976.267, 19.17, 28.07, 142.178, 1.598, 2.51, 0.55, 22., 35.145, 
  114., 182.116, "", "", "", "", 1724., 39749., 63.499, 2.754, 923., 1.474, 
  0.019, 52.5, "tests performed", "", "", "", "", "", "", "", "", "", 70.37, 
  625976., 231.447, 39.7, 14.312, 9.842, 94277.965, 0.2, 128.275, 4.42, 20.9, 
  26., "", 4.51, 82.25, 0.916}, {"LUX", "Europe", "Luxembourg", "2020-04-29", 
  3769., 28., 16.429, 89., 0., 1.286, 6020.998, 44.73, 26.245, 142.178, 0., 
  2.054, 0.55, 24., 38.34, 102., 162.946, "", "", "", "", 1885., 41634., 
  66.511, 3.011, 1029., 1.644, 0.016, 62.6, "tests performed", "", "", "", 
  "", "", "", "", "", "", 70.37, 625976., 231.447, 39.7, 14.312, 9.842, 
  94277.965, 0.2, 128.275, 4.42, 20.9, 26., "", 4.51, 82.25, 0.916}, 
 {"LUX", "Europe", "Luxembourg", "2020-04-30", 3784., 15., 17., 90., 1., 1., 
  6044.96, 23.963, 27.158, 143.775, 1.598, 1.598, 0.55, 24., 38.34, 91., 
  145.373, "", "", "", "", 1962., 43596., 69.645, 3.134, 1197., 1.912, 0.014, 
  70.4, "tests performed", "", "", "", "", "", "", "", "", "", 70.37, 
  625976., 231.447, 39.7, 14.312, 9.842, 94277.965, 0.2, 128.275, 4.42, 20.9, 
  26., "", 4.51, 82.25, 0.916}, {"LUX", "Europe", "Luxembourg", "2020-05-01", 
  3802., 18., 15.286, 92., 2., 1., 6073.715, 28.755, 24.419, 146.97, 3.195, 
  1.598, 0.56, 25., 39.938, 104., 166.141, "", "", "", "", 1392., 44988., 
  71.869, 2.224, 1209., 1.931, 0.013, 79.1, "tests performed", "", "", "", 
  "", "", "", "", "", "", 70.37, 625976., 231.447, 39.7, 14.312, 9.842, 
  94277.965, 0.2, 128.275, 4.42, 20.9, 26., "", 4.51, 82.25, 0.916}, 
 {"LUX", "Europe", "Luxembourg", "2020-05-02", 3812., 10., 14.429, 92., 0., 
  1., 6089.69, 15.975, 23.05, 146.97, 0., 1.598, 0.56, 24., 38.34, 98., 
  156.556, "", "", "", "", 694., 45682., 72.977, 1.109, 1221., 1.951, 0.012, 
  84.6, "tests performed", "", "", "", "", "", "", "", "", "", 70.37, 
  625976., 231.447, 39.7, 14.312, 9.842, 94277.965, 0.2, 128.275, 4.42, 20.9, 
  26., "", 4.51, 82.25, 0.916}, {"LUX", "Europe", "Luxembourg", "2020-05-03", 
  3824., 12., 14.429, 96., 4., 1.143, 6108.86, 19.17, 23.05, 153.361, 6.39, 
  1.826, 0.57, 23., 36.743, 96., 153.361, "", "", "", "", 237., 45919., 
  73.356, 0.379, 1236., 1.975, 0.012, 85.7, "tests performed", "", "", "", 
  "", "", "", "", "", "", 70.37, 625976., 231.447, 39.7, 14.312, 9.842, 
  94277.965, 0.2, 128.275, 4.42, 20.9, 26., "", 4.51, 82.25, 0.916}, 
 {"LUX", "Europe", "Luxembourg", "2020-05-04", 3828., 4., 14.143, 96., 0., 
  1.143, 6115.25, 6.39, 22.593, 153.361, 0., 1.826, 0.57, 22., 35.145, 93., 
  148.568, "", "", "", "", 1036., 46955., 75.011, 1.655, 1276., 2.038, 0.011, 
  90.2, "tests performed", "", "", "", "", "", "", "", "", "", 66.67, 
  625976., 231.447, 39.7, 14.312, 9.842, 94277.965, 0.2, 128.275, 4.42, 20.9, 
  26., "", 4.51, 82.25, 0.916}, {"LUX", "Europe", "Luxembourg", "2020-05-05", 
  3840., 12., 14.143, 96., 0., 1., 6134.42, 19.17, 22.593, 153.361, 0., 
  1.598, 0.58, 20., 31.95, 101., 161.348, "", "", "", "", 1276., 48231., 
  77.049, 2.038, 1212., 1.936, 0.012, 85.7, "tests performed", "", "", "", 
  "", "", "", "", "", "", 66.67, 625976., 231.447, 39.7, 14.312, 9.842, 
  94277.965, 0.2, 128.275, 4.42, 20.9, 26., "", 4.51, 82.25, 0.916}, 
 {"LUX", "Europe", "Luxembourg", "2020-05-06", 3851., 11., 11.714, 98., 2., 
  1.286, 6151.993, 17.573, 18.714, 156.556, 3.195, 2.054, 0.57, 21., 33.548, 
  96., 153.361, "", "", "", "", 1433., 49664., 79.339, 2.289, 1147., 1.832, 
  0.01, 97.9, "tests performed", "", "", "", "", "", "", "", "", "", 66.67, 
  625976., 231.447, 39.7, 14.312, 9.842, 94277.965, 0.2, 128.275, 4.42, 20.9, 
  26., "", 4.51, 82.25, 0.916}, {"LUX", "Europe", "Luxembourg", "2020-05-07", 
  3859., 8., 10.714, 100., 2., 1.429, 6164.773, 12.78, 17.116, 159.751, 
  3.195, 2.282, 0.58, 16., 25.56, 83., 132.593, "", "", "", "", 1317., 
  50981., 81.442, 2.104, 1055., 1.685, 0.01, 98.5, "tests performed", "", "", 
  "", "", "", "", "", "", "", 66.67, 625976., 231.447, 39.7, 14.312, 9.842, 
  94277.965, 0.2, 128.275, 4.42, 20.9, 26., "", 4.51, 82.25, 0.916}, 
 {"LUX", "Europe", "Luxembourg", "2020-05-08", 3871., 12., 9.857, 100., 0., 
  1.143, 6183.943, 19.17, 15.747, 159.751, 0., 1.826, 0.6, 15., 23.963, 90., 
  143.775, "", "", "", "", 1312., 52293., 83.538, 2.096, 1044., 1.668, 0.009, 
  105.9, "tests performed", "", "", "", "", "", "", "", "", "", 66.67, 
  625976., 231.447, 39.7, 14.312, 9.842, 94277.965, 0.2, 128.275, 4.42, 20.9, 
  26., "", 4.51, 82.25, 0.916}, {"LUX", "Europe", "Luxembourg", "2020-05-09", 
  3877., 6., 9.286, 101., 1., 1.286, 6193.528, 9.585, 14.834, 161.348, 1.598, 
  2.054, 0.61, 14., 22.365, 82., 130.995, "", "", "", "", 730., 53023., 
  84.705, 1.166, 1049., 1.676, 0.009, 113., "tests performed", "", "", "", 
  "", "", "", "", "", "", 66.67, 625976., 231.447, 39.7, 14.312, 9.842, 
  94277.965, 0.2, 128.275, 4.42, 20.9, 26., "", 4.51, 82.25, 0.916}, 
 {"LUX", "Europe", "Luxembourg", "2020-05-10", 3886., 9., 8.857, 101., 0., 
  0.714, 6207.906, 14.378, 14.149, 161.348, 0., 1.141, 0.63, 18., 28.755, 
  77., 123.008, "", "", "", "", 212., 53235., 85.043, 0.339, 1045., 1.669, 
  0.008, 118., "tests performed", "", "", "", "", "", "", "", "", "", 66.67, 
  625976., 231.447, 39.7, 14.312, 9.842, 94277.965, 0.2, 128.275, 4.42, 20.9, 
  26., "", 4.51, 82.25, 0.916}, {"LUX", "Europe", "Luxembourg", "2020-05-11", 
  3888., 2., 8.571, 101., 0., 0.714, 6211.101, 3.195, 13.693, 161.348, 0., 
  1.141, 0.65, 22., 35.145, 78., 124.605, "", "", "", "", 1047., 54282., 
  86.716, 1.673, 1047., 1.673, 0.008, 122.2, "tests performed", "", "", "", 
  "", "", "", "", "", "", 56.48, 625976., 231.447, 39.7, 14.312, 9.842, 
  94277.965, 0.2, 128.275, 4.42, 20.9, 26., "", 4.51, 82.25, 0.916}, 
 {"LUX", "Europe", "Luxembourg", "2020-05-12", 3894., 6., 7.714, 102., 1., 
  0.857, 6220.686, 9.585, 12.324, 162.946, 1.598, 1.369, 0.67, 22., 35.145, 
  79., 126.203, "", "", "", "", 1391., 55673., 88.938, 2.222, 1063., 1.698, 
  0.007, 137.8, "tests performed", "", "", "", "", "", "", "", "", "", 56.48, 
  625976., 231.447, 39.7, 14.312, 9.842, 94277.965, 0.2, 128.275, 4.42, 20.9, 
  26., "", 4.51, 82.25, 0.916}, {"LUX", "Europe", "Luxembourg", "2020-05-13", 
  3904., 10., 7.571, 103., 1., 0.714, 6236.661, 15.975, 12.095, 164.543, 
  1.598, 1.141, 0.69, 11., 17.573, 70., 111.825, "", "", "", "", 1206., 
  56879., 90.865, 1.927, 1031., 1.647, 0.007, 136.2, "tests performed", "", 
  "", "", "", "", "", "", "", "", 56.48, 625976., 231.447, 39.7, 14.312, 
  9.842, 94277.965, 0.2, 128.275, 4.42, 20.9, 26., "", 4.51, 82.25, 0.916}, 
 {"LUX", "Europe", "Luxembourg", "2020-05-14", 3915., 11., 8., 103., 0., 
  0.429, 6254.233, 17.573, 12.78, 164.543, 0., 0.685, 0.72, 11., 17.573, 74., 
  118.215, "", "", "", "", 1293., 58172., 92.93, 2.066, 1027., 1.641, 0.008, 
  128.4, "tests performed", "", "", "", "", "", "", "", "", "", 56.48, 
  625976., 231.447, 39.7, 14.312, 9.842, 94277.965, 0.2, 128.275, 4.42, 20.9, 
  26., "", 4.51, 82.25, 0.916}, {"LUX", "Europe", "Luxembourg", "2020-05-15", 
  3923., 8., 7.429, 104., 1., 0.571, 6267.013, 12.78, 11.867, 166.141, 1.598, 
  0.913, 0.73, 15., 23.963, 65., 103.838, "", "", "", "", 1274., 59446., 
  94.965, 2.035, 1022., 1.633, 0.007, 137.6, "tests performed", "", "", "", 
  "", "", "", "", "", "", 56.48, 625976., 231.447, 39.7, 14.312, 9.842, 
  94277.965, 0.2, 128.275, 4.42, 20.9, 26., "", 4.51, 82.25, 0.916}, 
 {"LUX", "Europe", "Luxembourg", "2020-05-16", 3930., 7., 7.571, 104., 0., 
  0.429, 6278.196, 11.183, 12.095, 166.141, 0., 0.685, 0.75, 13., 20.768, 
  55., 87.863, "", "", "", "", 1011., 60457., 96.58, 1.615, 1062., 1.697, 
  0.007, 140.3, "tests performed", "", "", "", "", "", "", "", "", "", 56.48, 
  625976., 231.447, 39.7, 14.312, 9.842, 94277.965, 0.2, 128.275, 4.42, 20.9, 
  26., "", 4.51, 82.25, 0.916}, {"LUX", "Europe", "Luxembourg", "2020-05-17", 
  3945., 15., 8.429, 107., 3., 0.857, 6302.159, 23.963, 13.465, 170.933, 
  4.793, 1.369, 0.78, 8., 12.78, 46., 73.485, "", "", "", "", 150., 60607., 
  96.82, 0.24, 1053., 1.682, 0.008, 124.9, "tests performed", "", "", "", "", 
  "", "", "", "", "", 56.48, 625976., 231.447, 39.7, 14.312, 9.842, 
  94277.965, 0.2, 128.275, 4.42, 20.9, 26., "", 4.51, 82.25, 0.916}, 
 {"LUX", "Europe", "Luxembourg", "2020-05-18", 3947., 2., 8.429, 107., 0., 
  0.857, 6305.354, 3.195, 13.465, 170.933, 0., 1.369, 0.77, 10., 15.975, 52., 
  83.07, "", "", "", "", 990., 61597., 98.402, 1.582, 1045., 1.669, 0.008, 
  124., "tests performed", "", "", "", "", "", "", "", "", "", 56.48, 
  625976., 231.447, 39.7, 14.312, 9.842, 94277.965, 0.2, 128.275, 4.42, 20.9, 
  26., "", 4.51, 82.25, 0.916}, {"LUX", "Europe", "Luxembourg", "2020-05-19", 
  3958., 11., 9.143, 109., 2., 1., 6322.926, 17.573, 14.606, 174.128, 3.195, 
  1.598, 0.77, 6., 9.585, 49., 78.278, "", "", "", "", 1067., 62664., 
  100.106, 1.705, 999., 1.596, 0.009, 109.3, "tests performed", "", "", "", 
  "", "", "", "", "", "", 56.48, 625976., 231.447, 39.7, 14.312, 9.842, 
  94277.965, 0.2, 128.275, 4.42, 20.9, 26., "", 4.51, 82.25, 0.916}, 
 {"LUX", "Europe", "Luxembourg", "2020-05-20", 3971., 13., 9.571, 109., 0., 
  0.857, 6343.694, 20.768, 15.29, 174.128, 0., 1.369, 0.75, 6., 9.585, 54., 
  86.265, "", "", "", "", 1513., 64177., 102.523, 2.417, 1043., 1.666, 0.009, 
  109., "tests performed", "", "", "", "", "", "", "", "", "", 56.48, 
  625976., 231.447, 39.7, 14.312, 9.842, 94277.965, 0.2, 128.275, 4.42, 20.9, 
  26., "", 4.51, 82.25, 0.916}, {"LUX", "Europe", "Luxembourg", "2020-05-21", 
  3980., 9., 9.286, 109., 0., 0.857, 6358.071, 14.378, 14.834, 174.128, 0., 
  1.369, 0.73, 5., 7.988, 41., 65.498, "", "", "", "", 787., 64964., 103.78, 
  1.257, 970., 1.55, 0.01, 104.5, "tests performed", "", "", "", "", "", "", 
  "", "", "", 56.48, 625976., 231.447, 39.7, 14.312, 9.842, 94277.965, 0.2, 
  128.275, 4.42, 20.9, 26., "", 4.51, 82.25, 0.916}, 
 {"LUX", "Europe", "Luxembourg", "2020-05-22", 3981., 1., 8.286, 109., 0., 
  0.714, 6359.669, 1.598, 13.236, 174.128, 0., 1.141, 0.7, 8., 12.78, 45., 
  71.888, "", "", "", "", 1197., 66161., 105.693, 1.912, 959., 1.532, 0.009, 
  115.7, "tests performed", "", "", "", "", "", "", "", "", "", 56.48, 
  625976., 231.447, 39.7, 14.312, 9.842, 94277.965, 0.2, 128.275, 4.42, 20.9, 
  26., "", 4.51, 82.25, 0.916}, {"LUX", "Europe", "Luxembourg", "2020-05-23", 
  3990., 9., 8.571, 109., 0., 0.714, 6374.046, 14.378, 13.693, 174.128, 0., 
  1.141, 0.69, 7., 11.183, 34., 54.315, "", "", "", "", 1211., 67372., 
  107.627, 1.935, 988., 1.578, 0.009, 115.3, "tests performed", "", "", "", 
  "", "", "", "", "", "", 56.48, 625976., 231.447, 39.7, 14.312, 9.842, 
  94277.965, 0.2, 128.275, 4.42, 20.9, 26., "", 4.51, 82.25, 0.916}, 
 {"LUX", "Europe", "Luxembourg", "2020-05-24", 3992., 2., 6.714, 110., 1., 
  0.429, 6377.241, 3.195, 10.726, 175.726, 1.598, 0.685, 0.68, 4., 6.39, 32., 
  51.12, "", "", "", "", 94., 67466., 107.777, 0.15, 980., 1.566, 0.007, 
  146., "tests performed", "", "", "", "", "", "", "", "", "", 56.48, 
  625976., 231.447, 39.7, 14.312, 9.842, 94277.965, 0.2, 128.275, 4.42, 20.9, 
  26., "", 4.51, 82.25, 0.916}, {"LUX", "Europe", "Luxembourg", "2020-05-25", 
  3993., 1., 6.571, 110., 0., 0.429, 6378.839, 1.598, 10.498, 175.726, 0., 
  0.685, 0.68, 5., 7.988, 35., 55.913, "", "", "", "", 944., 68410., 109.285, 
  1.508, 973., 1.554, 0.007, 148.1, "tests performed", "", "", "", "", "", 
  "", "", "", "", 47.22, 625976., 231.447, 39.7, 14.312, 9.842, 94277.965, 
  0.2, 128.275, 4.42, 20.9, 26., "", 4.51, 82.25, 0.916}, 
 {"LUX", "Europe", "Luxembourg", "2020-05-26", 3995., 2., 5.286, 110., 0., 
  0.143, 6382.034, 3.195, 8.444, 175.726, 0., 0.228, 0.68, 4., 6.39, 42., 
  67.095, "", "", "", "", 1329., 69739., 111.408, 2.123, 1011., 1.615, 0.005, 
  191.3, "tests performed", "", "", "", "", "", "", "", "", "", 47.22, 
  625976., 231.447, 39.7, 14.312, 9.842, 94277.965, 0.2, 128.275, 4.42, 20.9, 
  26., "", 4.51, 82.25, 0.916}, {"LUX", "Europe", "Luxembourg", "2020-05-27", 
  4001., 6., 4.286, 110., 0., 0.143, 6391.619, 9.585, 6.846, 175.726, 0., 
  0.228, 0.69, 4., 6.39, 33., 52.718, "", "", "", "", 1205., 70944., 113.333, 
  1.925, 967., 1.545, 0.004, 225.6, "tests performed", "", "", "", "", "", 
  "", "", "", "", 47.22, 625976., 231.447, 39.7, 14.312, 9.842, 94277.965, 
  0.2, 128.275, 4.42, 20.9, 26., "", 4.51, 82.25, 0.916}, 
 {"LUX", "Europe", "Luxembourg", "2020-05-28", 4008., 7., 4., 110., 0., 
  0.143, 6402.801, 11.183, 6.39, 175.726, 0., 0.228, 0.7, 4., 6.39, 29., 
  46.328, "", "", "", "", 2000., 72944., 116.528, 3.195, 1140., 1.821, 0.004, 
  285., "tests performed", "", "", "", "", "", "", "", "", "", 47.22, 
  625976., 231.447, 39.7, 14.312, 9.842, 94277.965, 0.2, 128.275, 4.42, 20.9, 
  26., "", 4.51, 82.25, 0.916}, {"LUX", "Europe", "Luxembourg", "2020-05-29", 
  4012., 4., 4.429, 110., 0., 0.143, 6409.191, 6.39, 7.075, 175.726, 0., 
  0.228, 0.7, 3., 4.793, 28., 44.73, "", "", "", "", 2205., 75149., 120.051, 
  3.522, 1284., 2.051, 0.003, 289.9, "tests performed", "", "", "", "", "", 
  "", "", "", "", 47.22, 625976., 231.447, 39.7, 14.312, 9.842, 94277.965, 
  0.2, 128.275, 4.42, 20.9, 26., "", 4.51, 82.25, 0.916}, 
 {"LUX", "Europe", "Luxembourg", "2020-05-30", 4016., 4., 3.714, 110., 0., 
  0.143, 6415.581, 6.39, 5.934, 175.726, 0., 0.228, 0.7, 3., 4.793, 26., 
  41.535, "", "", "", "", 2016., 77165., 123.271, 3.221, 1399., 2.235, 0.003, 
  376.7, "tests performed", "", "", "", "", "", "", "", "", "", 47.22, 
  625976., 231.447, 39.7, 14.312, 9.842, 94277.965, 0.2, 128.275, 4.42, 20.9, 
  26., "", 4.51, 82.25, 0.916}, {"LUX", "Europe", "Luxembourg", "2020-05-31", 
  4018., 2., 3.714, 110., 0., 0., 6418.776, 3.195, 5.934, 175.726, 0., 0., 
  0.71, 4., 6.39, 28., 44.73, "", "", "", "", 192., 77357., 123.578, 0.307, 
  1413., 2.257, 0.003, 380.5, "tests performed", "", "", "", "", "", "", "", 
  "", "", 47.22, 625976., 231.447, 39.7, 14.312, 9.842, 94277.965, 0.2, 
  128.275, 4.42, 20.9, 26., "", 4.51, 82.25, 0.916}, 
 {"LUX", "Europe", "Luxembourg", "2020-06-01", 4019., 1., 3.714, 110., 0., 
  0., 6420.374, 1.598, 5.934, 175.726, 0., 0., 0.74, 4., 6.39, 25., 39.938, 
  "", "", "", "", 421., 77778., 124.251, 0.673, 1338., 2.137, 0.003, 360.3, 
  "tests performed", "", "", "", "", "", "", "", "", "", 47.22, 625976., 
  231.447, 39.7, 14.312, 9.842, 94277.965, 0.2, 128.275, 4.42, 20.9, 26., "", 
  4.51, 82.25, 0.916}, {"LUX", "Europe", "Luxembourg", "2020-06-02", 4020., 
  1., 3.571, 110., 0., 0., 6421.971, 1.598, 5.705, 175.726, 0., 0., 0.75, 2., 
  3.195, 22., 35.145, "", "", "", "", 1590., 79368., 126.791, 2.54, 1376., 
  2.198, 0.003, 385.3, "tests performed", "", "", "", "", "", "", "", "", "", 
  47.22, 625976., 231.447, 39.7, 14.312, 9.842, 94277.965, 0.2, 128.275, 
  4.42, 20.9, 26., "", 4.51, 82.25, 0.916}, {"LUX", "Europe", "Luxembourg", 
  "2020-06-03", 4024., 4., 3.286, 110., 0., 0., 6428.361, 6.39, 5.249, 
  175.726, 0., 0., 0.79, 3., 4.793, 21., 33.548, "", "", "", "", 1744., 
  81112., 129.577, 2.786, 1453., 2.321, 0.002, 442.2, "tests performed", "", 
  "", "", "", "", "", "", "", "", 47.22, 625976., 231.447, 39.7, 14.312, 
  9.842, 94277.965, 0.2, 128.275, 4.42, 20.9, 26., "", 4.51, 82.25, 0.916}, 
 {"LUX", "Europe", "Luxembourg", "2020-06-04", 4027., 3., 2.714, 110., 0., 
  0., 6433.154, 4.793, 4.336, 175.726, 0., 0., 0.83, 1., 1.598, 19., 30.353, 
  "", "", "", "", 1674., 82786., 132.251, 2.674, 1406., 2.246, 0.002, 518.1, 
  "tests performed", "", "", "", "", "", "", "", "", "", 47.22, 625976., 
  231.447, 39.7, 14.312, 9.842, 94277.965, 0.2, 128.275, 4.42, 20.9, 26., "", 
  4.51, 82.25, 0.916}, {"LUX", "Europe", "Luxembourg", "2020-06-05", 4032., 
  5., 2.857, 110., 0., 0., 6441.142, 7.988, 4.564, 175.726, 0., 0., 0.88, 1., 
  1.598, 19., 30.353, "", "", "", "", 2866., 85652., 136.83, 4.578, 1500., 
  2.396, 0.002, 525., "tests performed", "", "", "", "", "", "", "", "", "", 
  47.22, 625976., 231.447, 39.7, 14.312, 9.842, 94277.965, 0.2, 128.275, 
  4.42, 20.9, 26., "", 4.51, 82.25, 0.916}, {"LUX", "Europe", "Luxembourg", 
  "2020-06-06", 4035., 3., 2.714, 110., 0., 0., 6445.934, 4.793, 4.336, 
  175.726, 0., 0., 0.91, 1., 1.598, 13., 20.768, "", "", "", "", 1820., 
  87472., 139.737, 2.907, 1472., 2.352, 0.002, 542.4, "tests performed", "", 
  "", "", "", "", "", "", "", "", 47.22, 625976., 231.447, 39.7, 14.312, 
  9.842, 94277.965, 0.2, 128.275, 4.42, 20.9, 26., "", 4.51, 82.25, 0.916}, 
 {"LUX", "Europe", "Luxembourg", "2020-06-07", 4039., 4., 3., 110., 0., 0., 
  6452.324, 6.39, 4.793, 175.726, 0., 0., 0.96, 2., 3.195, 18., 28.755, "", 
  "", "", "", 506., 87978., 140.545, 0.808, 1517., 2.423, 0.002, 505.7, 
  "tests performed", "", "", "", "", "", "", "", "", "", 47.22, 625976., 
  231.447, 39.7, 14.312, 9.842, 94277.965, 0.2, 128.275, 4.42, 20.9, 26., "", 
  4.51, 82.25, 0.916}, {"LUX", "Europe", "Luxembourg", "2020-06-08", 4040., 
  1., 3., 110., 0., 0., 6453.922, 1.598, 4.793, 175.726, 0., 0., 1., 2., 
  3.195, 20., 31.95, "", "", "", "", 2240., 90218., 144.124, 3.578, 1777., 
  2.839, 0.002, 592.3, "tests performed", "", "", "", "", "", "", "", "", "", 
  47.22, 625976., 231.447, 39.7, 14.312, 9.842, 94277.965, 0.2, 128.275, 
  4.42, 20.9, 26., "", 4.51, 82.25, 0.916}, {"LUX", "Europe", "Luxembourg", 
  "2020-06-09", 4046., 6., 3.714, 110., 0., 0., 6463.507, 9.585, 5.934, 
  175.726, 0., 0., 1.04, 1., 1.598, 17., 27.158, "", "", "", "", 2602., 
  92820., 148.28, 4.157, 1922., 3.07, 0.002, 517.5, "tests performed", "", 
  "", "", "", "", "", "", "", "", 47.22, 625976., 231.447, 39.7, 14.312, 
  9.842, 94277.965, 0.2, 128.275, 4.42, 20.9, 26., "", 4.51, 82.25, 0.916}, 
 {"LUX", "Europe", "Luxembourg", "2020-06-10", 4049., 3., 3.571, 110., 0., 
  0., 6468.299, 4.793, 5.705, 175.726, 0., 0., 1.07, 1., 1.598, 17., 27.158, 
  "", "", "", "", 4490., 97310., 155.453, 7.173, 2314., 3.697, 0.002, 648., 
  "tests performed", "", "", "", "", "", "", "", "", "", 47.22, 625976., 
  231.447, 39.7, 14.312, 9.842, 94277.965, 0.2, 128.275, 4.42, 20.9, 26., "", 
  4.51, 82.25, 0.916}, {"LUX", "Europe", "Luxembourg", "2020-06-11", 4052., 
  3., 3.571, 110., 0., 0., 6473.092, 4.793, 5.705, 175.726, 0., 0., 1.11, 0., 
  0., 15., 23.963, "", "", "", "", 4025., 101335., 161.883, 6.43, 2650., 
  4.233, 0.001, 742.1, "tests performed", "", "", "", "", "", "", "", "", "", 
  41.67, 625976., 231.447, 39.7, 14.312, 9.842, 94277.965, 0.2, 128.275, 
  4.42, 20.9, 26., "", 4.51, 82.25, 0.916}, {"LUX", "Europe", "Luxembourg", 
  "2020-06-12", 4055., 3., 3.286, 110., 0., 0., 6477.884, 4.793, 5.249, 
  175.726, 0., 0., 1.17, 0., 0., 16., 25.56, "", "", "", "", 5950., 107285., 
  171.388, 9.505, 3090., 4.936, 0.001, 940.4, "tests performed", "", "", "", 
  "", "", "", "", "", "", 41.67, 625976., 231.447, 39.7, 14.312, 9.842, 
  94277.965, 0.2, 128.275, 4.42, 20.9, 26., "", 4.51, 82.25, 0.916}, 
 {"LUX", "Europe", "Luxembourg", "2020-06-13", 4063., 8., 4., 110., 0., 0., 
  6490.664, 12.78, 6.39, 175.726, 0., 0., 1.24, 1., 1.598, 13., 20.768, "", 
  "", "", "", 3370., 110655., 176.772, 5.384, 3312., 5.291, 0.001, 828., 
  "tests performed", "", "", "", "", "", "", "", "", "", 41.67, 625976., 
  231.447, 39.7, 14.312, 9.842, 94277.965, 0.2, 128.275, 4.42, 20.9, 26., "", 
  4.51, 82.25, 0.916}, {"LUX", "Europe", "Luxembourg", "2020-06-14", 4070., 
  7., 4.429, 110., 0., 0., 6501.847, 11.183, 7.075, 175.726, 0., 0., 1.28, 
  1., 1.598, 11., 17.573, "", "", "", "", 666., 111321., 177.836, 1.064, 
  3335., 5.328, 0.001, 753., "tests performed", "", "", "", "", "", "", "", 
  "", "", 41.67, 625976., 231.447, 39.7, 14.312, 9.842, 94277.965, 0.2, 
  128.275, 4.42, 20.9, 26., "", 4.51, 82.25, 0.916}, 
 {"LUX", "Europe", "Luxembourg", "2020-06-15", 4072., 2., 4.571, 110., 0., 
  0., 6505.042, 3.195, 7.303, 175.726, 0., 0., 1.32, 2., 3.195, 15., 23.963, 
  "", "", "", "", 4784., 116105., 185.478, 7.642, 3698., 5.908, 0.001, 809., 
  "tests performed", "", "", "", "", "", "", "", "", "", 41.67, 625976., 
  231.447, 39.7, 14.312, 9.842, 94277.965, 0.2, 128.275, 4.42, 20.9, 26., "", 
  4.51, 82.25, 0.916}, {"LUX", "Europe", "Luxembourg", "2020-06-16", 4075., 
  3., 4.143, 110., 0., 0., 6509.834, 4.793, 6.618, 175.726, 0., 0., 1.35, 1., 
  1.598, 15., 23.963, "", "", "", "", 4837., 120942., 193.205, 7.727, 4017., 
  6.417, 0.001, 969.6, "tests performed", "", "", "", "", "", "", "", "", "", 
  41.67, 625976., 231.447, 39.7, 14.312, 9.842, 94277.965, 0.2, 128.275, 
  4.42, 20.9, 26., "", 4.51, 82.25, 0.916}, {"LUX", "Europe", "Luxembourg", 
  "2020-06-17", 4085., 10., 5.143, 110., 0., 0., 6525.809, 15.975, 8.216, 
  175.726, 0., 0., 1.41, 2., 3.195, 12., 19.17, "", "", "", "", 6241., 
  127183., 203.176, 9.97, 4268., 6.818, 0.001, 829.9, "tests performed", "", 
  "", "", "", "", "", "", "", "", 41.67, 625976., 231.447, 39.7, 14.312, 
  9.842, 94277.965, 0.2, 128.275, 4.42, 20.9, 26., "", 4.51, 82.25, 0.916}, 
 {"LUX", "Europe", "Luxembourg", "2020-06-18", 4091., 6., 5.571, 110., 0., 
  0., 6535.394, 9.585, 8.9, 175.726, 0., 0., 1.44, 2., 3.195, 14., 22.365, 
  "", "", "", "", 6159., 133342., 213.015, 9.839, 4572., 7.304, 0.001, 820.7, 
  "tests performed", "", "", "", "", "", "", "", "", "", 41.67, 625976., 
  231.447, 39.7, 14.312, 9.842, 94277.965, 0.2, 128.275, 4.42, 20.9, 26., "", 
  4.51, 82.25, 0.916}, {"LUX", "Europe", "Luxembourg", "2020-06-19", 4099., 
  8., 6.286, 110., 0., 0., 6548.174, 12.78, 10.041, 175.726, 0., 0., 1.48, 
  1., 1.598, 12., 19.17, "", "", "", "", 6796., 140138., 223.871, 10.857, 
  4693., 7.497, 0.001, 746.6, "tests performed", "", "", "", "", "", "", "", 
  "", "", 41.67, 625976., 231.447, 39.7, 14.312, 9.842, 94277.965, 0.2, 
  128.275, 4.42, 20.9, 26., "", 4.51, 82.25, 0.916}, 
 {"LUX", "Europe", "Luxembourg", "2020-06-20", 4105., 6., 6., 110., 0., 0., 
  6557.759, 9.585, 9.585, 175.726, 0., 0., 1.52, 1., 1.598, 13., 20.768, "", 
  "", "", "", 5397., 145535., 232.493, 8.622, 4983., 7.96, 0.001, 830.5, 
  "tests performed", "", "", "", "", "", "", "", "", "", 41.67, 625976., 
  231.447, 39.7, 14.312, 9.842, 94277.965, 0.2, 128.275, 4.42, 20.9, 26., "", 
  4.51, 82.25, 0.916}, {"LUX", "Europe", "Luxembourg", "2020-06-21", 4120., 
  15., 7.143, 110., 0., 0., 6581.722, 23.963, 11.411, 175.726, 0., 0., 1.59, 
  2., 3.195, 16., 25.56, "", "", "", "", 504., 146039., 233.298, 0.805, 
  4960., 7.924, 0.001, 694.4, "tests performed", "", "", "", "", "", "", "", 
  "", "", 41.67, 625976., 231.447, 39.7, 14.312, 9.842, 94277.965, 0.2, 
  128.275, 4.42, 20.9, 26., "", 4.51, 82.25, 0.916}, 
 {"LUX", "Europe", "Luxembourg", "2020-06-22", 4121., 1., 7., 110., 0., 0., 
  6583.319, 1.598, 11.183, 175.726, 0., 0., 1.62, 1., 1.598, 15., 23.963, "", 
  "", "", "", 6053., 152092., 242.968, 9.67, 5141., 8.213, 0.001, 734.4, 
  "tests performed", "", "", "", "", "", "", "", "", "", 41.67, 625976., 
  231.447, 39.7, 14.312, 9.842, 94277.965, 0.2, 128.275, 4.42, 20.9, 26., "", 
  4.51, 82.25, 0.916}, {"LUX", "Europe", "Luxembourg", "2020-06-23", 4133., 
  12., 8.286, 110., 0., 0., 6602.49, 19.17, 13.236, 175.726, 0., 0., 1.67, 
  0., 0., 11., 17.573, "", "", "", "", 139., 152231., 243.19, 0.222, 4470., 
  7.141, 0.002, 539.5, "tests performed", "", "", "", "", "", "", "", "", "", 
  41.67, 625976., 231.447, 39.7, 14.312, 9.842, 94277.965, 0.2, 128.275, 
  4.42, 20.9, 26., "", 4.51, 82.25, 0.916}, {"LUX", "Europe", "Luxembourg", 
  "2020-06-24", 4140., 7., 7.857, 110., 0., 0., 6613.672, 11.183, 12.552, 
  175.726, 0., 0., 1.71, 0., 0., 13., 20.768, "", "", "", "", 4677., 156908., 
  250.661, 7.472, 4246., 6.783, 0.002, 540.4, "tests performed", "", "", "", 
  "", "", "", "", "", "", 41.67, 625976., 231.447, 39.7, 14.312, 9.842, 
  94277.965, 0.2, 128.275, 4.42, 20.9, 26., "", 4.51, 82.25, 0.916}, 
 {"LUX", "Europe", "Luxembourg", "2020-06-25", 4151., 11., 8.571, 110., 0., 
  0., 6631.245, 17.573, 13.693, 175.726, 0., 0., 1.79, 1., 1.598, 13., 
  20.768, "", "", "", "", 5277., 162185., 259.091, 8.43, 4120., 6.582, 0.002, 
  480.7, "tests performed", "", "", "", "", "", "", "", "", "", 41.67, 
  625976., 231.447, 39.7, 14.312, 9.842, 94277.965, 0.2, 128.275, 4.42, 20.9, 
  26., "", 4.51, 82.25, 0.916}, {"LUX", "Europe", "Luxembourg", "2020-06-26", 
  4173., 22., 10.571, 110., 0., 0., 6666.39, 35.145, 16.888, 175.726, 0., 0., 
  1.88, 1., 1.598, 9., 14.378, "", "", "", "", 6134., 168319., 268.891, 
  9.799, 4026., 6.432, 0.003, 380.9, "tests performed", "", "", "", "", "", 
  "", "", "", "", 27.78, 625976., 231.447, 39.7, 14.312, 9.842, 94277.965, 
  0.2, 128.275, 4.42, 20.9, 26., "", 4.51, 82.25, 0.916}, 
 {"LUX", "Europe", "Luxembourg", "2020-06-27", 4217., 44., 16., 110., 0., 0., 
  6736.68, 70.29, 25.56, 175.726, 0., 0., 1.93, 1., 1.598, 13., 20.768, "", 
  "", "", "", 5527., 173846., 277.72, 8.829, 4044., 6.46, 0.004, 252.8, 
  "tests performed", "", "", "", "", "", "", "", "", "", 27.78, 625976., 
  231.447, 39.7, 14.312, 9.842, 94277.965, 0.2, 128.275, 4.42, 20.9, 26., "", 
  4.51, 82.25, 0.916}, {"LUX", "Europe", "Luxembourg", "2020-06-28", 4242., 
  25., 17.429, 110., 0., 0., 6776.618, 39.938, 27.842, 175.726, 0., 0., 1.9, 
  2., 3.195, 11., 17.573, "", "", "", "", 929., 174775., 279.204, 1.484, 
  4105., 6.558, 0.004, 235.5, "tests performed", "", "", "", "", "", "", "", 
  "", "", 27.78, 625976., 231.447, 39.7, 14.312, 9.842, 94277.965, 0.2, 
  128.275, 4.42, 20.9, 26., "", 4.51, 82.25, 0.916}, 
 {"LUX", "Europe", "Luxembourg", "2020-06-29", 4256., 14., 19.286, 110., 0., 
  0., 6798.983, 22.365, 30.809, 175.726, 0., 0., 1.89, 2., 3.195, 16., 25.56, 
  "", "", "", "", 8630., 183405., 292.99, 13.786, 4473., 7.146, 0.004, 231.9, 
  "tests performed", "", "", "", "", "", "", "", "", "", 27.78, 625976., 
  231.447, 39.7, 14.312, 9.842, 94277.965, 0.2, 128.275, 4.42, 20.9, 26., "", 
  4.51, 82.25, 0.916}, {"LUX", "Europe", "Luxembourg", "2020-06-30", 4299., 
  43., 23.714, 110., 0., 0., 6867.675, 68.693, 37.884, 175.726, 0., 0., 1.87, 
  2., 3.195, 18., 28.755, "", "", "", "", 7712., 191117., 305.31, 12.32, 
  5555., 8.874, 0.004, 234.2, "tests performed", "", "", "", "", "", "", "", 
  "", "", 27.78, 625976., 231.447, 39.7, 14.312, 9.842, 94277.965, 0.2, 
  128.275, 4.42, 20.9, 26., "", 4.51, 82.25, 0.916}, 
 {"LUX", "Europe", "Luxembourg", "2020-07-01", 4345., 46., 29.286, 110., 0., 
  0., 6941.161, 73.485, 46.784, 175.726, 0., 0., 1.83, 2., 3.195, 16., 25.56, 
  "", "", "", "", 10153., 201270., 321.53, 16.219, 6337., 10.123, 0.005, 
  216.4, "tests performed", "", "", "", "", "", "", "", "", "", 27.78, 
  625976., 231.447, 39.7, 14.312, 9.842, 94277.965, 0.2, 128.275, 4.42, 20.9, 
  26., "", 4.51, 82.25, 0.916}, {"LUX", "Europe", "Luxembourg", "2020-07-02", 
  4395., 50., 34.857, 110., 0., 0., 7021.036, 79.875, 55.684, 175.726, 0., 
  0., 1.77, 3., 4.793, 22., 35.145, "", "", "", "", 11068., 212338., 339.211, 
  17.681, 7165., 11.446, 0.005, 205.6, "tests performed", "", "", "", "", "", 
  "", "", "", "", 27.78, 625976., 231.447, 39.7, 14.312, 9.842, 94277.965, 
  0.2, 128.275, 4.42, 20.9, 26., "", 4.51, 82.25, 0.916}, 
 {"LUX", "Europe", "Luxembourg", "2020-07-03", 4447., 52., 39.143, 110., 0., 
  0., 7104.106, 83.07, 62.531, 175.726, 0., 0., 1.72, 3., 4.793, 17., 27.158, 
  "", "", "", "", 10512., 222850., 356.004, 16.793, 7790., 12.445, 0.005, 
  199., "tests performed", "", "", "", "", "", "", "", "", "", 27.78, 
  625976., 231.447, 39.7, 14.312, 9.842, 94277.965, 0.2, 128.275, 4.42, 20.9, 
  26., "", 4.51, 82.25, 0.916}, {"LUX", "Europe", "Luxembourg", "2020-07-04", 
  4476., 29., 37., 110., 0., 0., 7150.434, 46.328, 59.108, 175.726, 0., 0., 
  1.66, 3., 4.793, 24., 38.34, "", "", "", "", 7762., 230612., 368.404, 12.4, 
  8109., 12.954, 0.005, 219.2, "tests performed", "", "", "", "", "", "", "", 
  "", "", 27.78, 625976., 231.447, 39.7, 14.312, 9.842, 94277.965, 0.2, 
  128.275, 4.42, 20.9, 26., "", 4.51, 82.25, 0.916}, 
 {"LUX", "Europe", "Luxembourg", "2020-07-05", 4522., 46., 40., 110., 0., 0., 
  7223.919, 73.485, 63.9, 175.726, 0., 0., 1.63, 3., 4.793, 20., 31.95, "", 
  "", "", "", 1004., 231616., 370.008, 1.604, 8120., 12.972, 0.005, 203., 
  "tests performed", "", "", "", "", "", "", "", "", "", 27.78, 625976., 
  231.447, 39.7, 14.312, 9.842, 94277.965, 0.2, 128.275, 4.42, 20.9, 26., "", 
  4.51, 82.25, 0.916}, {"LUX", "Europe", "Luxembourg", "2020-07-06", 4542., 
  20., 40.857, 110., 0., 0., 7255.869, 31.95, 65.27, 175.726, 0., 0., 1.6, 
  3., 4.793, 22., 35.145, "", "", "", "", 9946., 241562., 385.897, 15.889, 
  8308., 13.272, 0.005, 203.3, "tests performed", "", "", "", "", "", "", "", 
  "", "", 27.78, 625976., 231.447, 39.7, 14.312, 9.842, 94277.965, 0.2, 
  128.275, 4.42, 20.9, 26., "", 4.51, 82.25, 0.916}, 
 {"LUX", "Europe", "Luxembourg", "2020-07-07", 4603., 61., 43.429, 110., 0., 
  0., 7353.317, 97.448, 69.377, 175.726, 0., 0., 1.58, 1., 1.598, 24., 38.34, 
  "", "", "", "", 9479., 251041., 401.039, 15.143, 8561., 13.676, 0.005, 
  197.1, "tests performed", "", "", "", "", "", "", "", "", "", 27.78, 
  625976., 231.447, 39.7, 14.312, 9.842, 94277.965, 0.2, 128.275, 4.42, 20.9, 
  26., "", 4.51, 82.25, 0.916}, {"LUX", "Europe", "Luxembourg", "2020-07-08", 
  4650., 47., 43.571, 110., 0., 0., 7428.4, 75.083, 69.606, 175.726, 0., 0., 
  1.55, 2., 3.195, 26., 41.535, "", "", "", "", 11292., 262333., 419.078, 
  18.039, 8723., 13.935, 0.005, 200.2, "tests performed", "", "", "", "", "", 
  "", "", "", "", 27.78, 625976., 231.447, 39.7, 14.312, 9.842, 94277.965, 
  0.2, 128.275, 4.42, 20.9, 26., "", 4.51, 82.25, 0.916}, 
 {"LUX", "Europe", "Luxembourg", "2020-07-09", 4719., 69., 46.286, 110., 0., 
  0., 7538.628, 110.228, 73.942, 175.726, 0., 0., 1.54, 3., 4.793, 27., 
  43.133, "", "", "", "", 11000., 273333., 436.651, 17.573, 8714., 13.921, 
  0.005, 188.3, "tests performed", "", "", "", "", "", "", "", "", "", 27.78, 
  625976., 231.447, 39.7, 14.312, 9.842, 94277.965, 0.2, 128.275, 4.42, 20.9, 
  26., "", 4.51, 82.25, 0.916}, {"LUX", "Europe", "Luxembourg", "2020-07-10", 
  4777., 58., 47.143, 110., 0., 0., 7631.283, 92.655, 75.311, 175.726, 0., 
  0., 1.52, 2., 3.195, 31., 49.523, "", "", "", "", 5314., 278647., 445.14, 
  8.489, 7971., 12.734, 0.006, 169.1, "tests performed", "", "", "", "", "", 
  "", "", "", "", 27.78, 625976., 231.447, 39.7, 14.312, 9.842, 94277.965, 
  0.2, 128.275, 4.42, 20.9, 26., "", 4.51, 82.25, 0.916}, 
 {"LUX", "Europe", "Luxembourg", "2020-07-11", 4842., 65., 52.286, 110., 0., 
  0., 7735.121, 103.838, 83.527, 175.726, 0., 0., 1.51, 3., 4.793, 36., 
  57.51, "", "", "", "", 7687., 286334., 457.42, 12.28, 7960., 12.716, 0.007, 
  152.2, "tests performed", "", "", "", "", "", "", "", "", "", 27.78, 
  625976., 231.447, 39.7, 14.312, 9.842, 94277.965, 0.2, 128.275, 4.42, 20.9, 
  26., "", 4.51, 82.25, 0.916}, {"LUX", "Europe", "Luxembourg", "2020-07-12", 
  4925., 83., 57.571, 111., 1., 0.143, 7867.714, 132.593, 91.971, 177.323, 
  1.598, 0.228, 1.51, 4., 6.39, 38., 60.705, "", "", "", "", 4504., 290838., 
  464.615, 7.195, 8460., 13.515, 0.007, 146.9, "tests performed", "", "", "", 
  "", "", "", "", "", "", 27.78, 625976., 231.447, 39.7, 14.312, 9.842, 
  94277.965, 0.2, 128.275, 4.42, 20.9, 26., "", 4.51, 82.25, 0.916}, 
 {"LUX", "Europe", "Luxembourg", "2020-07-13", 4956., 31., 59.143, 111., 0., 
  0.143, 7917.236, 49.523, 94.481, 177.323, 0., 0.228, 1.49, 3., 4.793, 47., 
  75.083, "", "", "", "", 10372., 301210., 481.185, 16.569, 8521., 13.612, 
  0.007, 144.1, "tests performed", "", "", "", "", "", "", "", "", "", 27.78, 
  625976., 231.447, 39.7, 14.312, 9.842, 94277.965, 0.2, 128.275, 4.42, 20.9, 
  26., "", 4.51, 82.25, 0.916}, {"LUX", "Europe", "Luxembourg", "2020-07-14", 
  5056., 100., 64.714, 111., 0., 0.143, 8076.987, 159.751, 103.381, 177.323, 
  0., 0.228, 1.48, 4., 6.39, 38., 60.705, "", "", "", "", 11496., 312706., 
  499.55, 18.365, 8809., 14.072, 0.007, 136.1, "tests performed", "", "", "", 
  "", "", "", "", "", "", 27.78, 625976., 231.447, 39.7, 14.312, 9.842, 
  94277.965, 0.2, 128.275, 4.42, 20.9, 26., "", 4.51, 82.25, 0.916}, 
 {"LUX", "Europe", "Luxembourg", "2020-07-15", 5122., 66., 67.429, 111., 0., 
  0.143, 8182.422, 105.435, 107.718, 177.323, 0., 0.228, 1.46, 5., 7.988, 
  42., 67.095, "", "", "", "", 14223., 326929., 522.271, 22.721, 9228., 
  14.742, 0.007, 136.9, "tests performed", "", "", "", "", "", "", "", "", 
  "", 27.78, 625976., 231.447, 39.7, 14.312, 9.842, 94277.965, 0.2, 128.275, 
  4.42, 20.9, 26., "", 4.51, 82.25, 0.916}, {"LUX", "Europe", "Luxembourg", 
  "2020-07-16", 5285., 163., 80.857, 111., 0., 0.143, 8442.816, 260.393, 
  129.17, 177.323, 0., 0.228, 1.45, 4., 6.39, 40., 63.9, "", "", "", "", 
  13278., 340207., 543.482, 21.212, 9553., 15.261, 0.008, 118.1, 
  "tests performed", "", "", "", "", "", "", "", "", "", 22.22, 625976., 
  231.447, 39.7, 14.312, 9.842, 94277.965, 0.2, 128.275, 4.42, 20.9, 26., "", 
  4.51, 82.25, 0.916}, {"LUX", "Europe", "Luxembourg", "2020-07-17", 5409., 
  124., 90.286, 111., 0., 0.143, 8640.906, 198.091, 144.232, 177.323, 0., 
  0.228, 1.41, 6., 9.585, 42., 67.095, "", "", "", "", 14297., 354504., 
  566.322, 22.84, 10837., 17.312, 0.008, 120., "tests performed", "", "", "", 
  "", "", "", "", "", "", 22.22, 625976., 231.447, 39.7, 14.312, 9.842, 
  94277.965, 0.2, 128.275, 4.42, 20.9, 26., "", 4.51, 82.25, 0.916}, 
 {"LUX", "Europe", "Luxembourg", "2020-07-18", 5483., 74., 91.571, 111., 0., 
  0.143, 8759.122, 118.215, 146.286, 177.323, 0., 0.228, 1.36, 6., 9.585, 
  48., 76.68, "", "", "", "", 12590., 367094., 586.435, 20.113, 11537., 
  18.43, 0.008, 126., "tests performed", "", "", "", "", "", "", "", "", "", 
  22.22, 625976., 231.447, 39.7, 14.312, 9.842, 94277.965, 0.2, 128.275, 
  4.42, 20.9, 26., "", 4.51, 82.25, 0.916}, {"LUX", "Europe", "Luxembourg", 
  "2020-07-19", 5605., 122., 97.143, 111., 0., 0., 8954.017, 194.896, 
  155.186, 177.323, 0., 0., 1.32, 7., 11.183, 54., 86.265, "", "", "", "", 
  3039., 370133., 591.289, 4.855, 11328., 18.097, 0.009, 116.6, 
  "tests performed", "", "", "", "", "", "", "", "", "", 33.33, 625976., 
  231.447, 39.7, 14.312, 9.842, 94277.965, 0.2, 128.275, 4.42, 20.9, 26., "", 
  4.51, 82.25, 0.916}, {"LUX", "Europe", "Luxembourg", "2020-07-20", 5639., 
  34., 97.571, 111., 0., 0., 9008.333, 54.315, 155.871, 177.323, 0., 0., 
  1.27, 5., 7.988, 55., 87.863, "", "", "", "", 9621., 379754., 606.659, 
  15.37, 11221., 17.926, 0.009, 115., "tests performed", "", "", "", "", "", 
  "", "", "", "", 33.33, 625976., 231.447, 39.7, 14.312, 9.842, 94277.965, 
  0.2, 128.275, 4.42, 20.9, 26., "", 4.51, 82.25, 0.916}, 
 {"LUX", "Europe", "Luxembourg", "2020-07-21", 5725., 86., 95.571, 111., 0., 
  0., 9145.718, 137.385, 152.676, 177.323, 0., 0., 1.23, 5., 7.988, 60., 
  95.85, "", "", "", "", 16175., 395929., 632.499, 25.84, 11889., 18.993, 
  0.008, 124.4, "tests performed", "", "", "", "", "", "", "", "", "", 33.33, 
  625976., 231.447, 39.7, 14.312, 9.842, 94277.965, 0.2, 128.275, 4.42, 20.9, 
  26., "", 4.51, 82.25, 0.916}, {"LUX", "Europe", "Luxembourg", "2020-07-22", 
  5854., 129., 104.571, 111., 0., 0., 9351.796, 206.078, 167.053, 177.323, 
  0., 0., 1.2, 1., 1.598, 58., 92.655, "", "", "", "", 7037., 402966., 
  643.74, 11.242, 10862., 17.352, 0.01, 103.9, "tests performed", "", "", "", 
  "", "", "", "", "", "", 33.33, 625976., 231.447, 39.7, 14.312, 9.842, 
  94277.965, 0.2, 128.275, 4.42, 20.9, 26., "", 4.51, 82.25, 0.916}, 
 {"LUX", "Europe", "Luxembourg", "2020-07-23", 5952., 98., 95.286, 112., 1., 
  0.143, 9508.352, 156.556, 152.219, 178.921, 1.598, 0.228, 1.17, 3., 4.793, 
  52., 83.07, "", "", "", "", 15085., 418051., 667.839, 24.098, 11121., 
  17.766, 0.009, 116.7, "tests performed", "", "", "", "", "", "", "", "", 
  "", 33.33, 625976., 231.447, 39.7, 14.312, 9.842, 94277.965, 0.2, 128.275, 
  4.42, 20.9, 26., "", 4.51, 82.25, 0.916}, {"LUX", "Europe", "Luxembourg", 
  "2020-07-24", 6056., 104., 92.429, 112., 0., 0.143, 9674.492, 166.141, 
  147.655, 178.921, 0., 0.228, 1.14, 4., 6.39, 48., 76.68, "", "", "", "", 
  10459., 428510., 684.547, 16.708, 10572., 16.889, 0.009, 114.4, 
  "tests performed", "", "", "", "", "", "", "", "", "", 33.33, 625976., 
  231.447, 39.7, 14.312, 9.842, 94277.965, 0.2, 128.275, 4.42, 20.9, 26., "", 
  4.51, 82.25, 0.916}, {"LUX", "Europe", "Luxembourg", "2020-07-25", 6189., 
  133., 100.857, 112., 0., 0.143, 9886.961, 212.468, 161.12, 178.921, 0., 
  0.228, 1.12, 4., 6.39, 54., 86.265, "", "", "", "", 6020., 434530., 
  694.164, 9.617, 9634., 15.39, 0.01, 95.5, "tests performed", "", "", "", 
  "", "", "", "", "", "", 33.33, 625976., 231.447, 39.7, 14.312, 9.842, 
  94277.965, 0.2, 128.275, 4.42, 20.9, 26., "", 4.51, 82.25, 0.916}, 
 {"LUX", "Europe", "Luxembourg", "2020-07-26", 6272., 83., 95.286, 112., 0., 
  0.143, 10019.553, 132.593, 152.219, 178.921, 0., 0.228, 1.08, 6., 9.585, 
  61., 97.448, "", "", "", "", 1041., 435571., 695.827, 1.663, 9348., 14.933, 
  0.01, 98.1, "tests performed", "", "", "", "", "", "", "", "", "", 33.33, 
  625976., 231.447, 39.7, 14.312, 9.842, 94277.965, 0.2, 128.275, 4.42, 20.9, 
  26., "", 4.51, 82.25, 0.916}, {"LUX", "Europe", "Luxembourg", "2020-07-27", 
  6321., 49., 97.429, 112., 0., 0.143, 10097.831, 78.278, 155.643, 178.921, 
  0., 0.228, 1.05, 5., 7.988, 55., 87.863, "", "", "", "", 14254., 449825., 
  718.598, 22.771, 10010., 15.991, 0.01, 102.7, "tests performed", "", "", 
  "", "", "", "", "", "", "", 33.33, 625976., 231.447, 39.7, 14.312, 9.842, 
  94277.965, 0.2, 128.275, 4.42, 20.9, 26., "", 4.51, 82.25, 0.916}, 
 {"LUX", "Europe", "Luxembourg", "2020-07-28", 6375., 54., 92.857, 113., 1., 
  0.286, 10184.097, 86.265, 148.34, 180.518, 1.598, 0.456, 1.02, 4., 6.39, 
  59., 94.253, "", "", "", "", 8328., 458153., 731.902, 13.304, 8889., 14.2, 
  0.01, 95.7, "tests performed", "", "", "", "", "", "", "", "", "", 33.33, 
  625976., 231.447, 39.7, 14.312, 9.842, 94277.965, 0.2, 128.275, 4.42, 20.9, 
  26., "", 4.51, 82.25, 0.916}, {"LUX", "Europe", "Luxembourg", "2020-07-29", 
  6533., 158., 97., 114., 1., 0.429, 10436.502, 252.406, 154.958, 182.116, 
  1.598, 0.685, 0.99, 6., 9.585, 63., 100.643, "", "", "", "", 6620., 
  464773., 742.477, 10.575, 8830., 14.106, 0.011, 91., "tests performed", "", 
  "", "", "", "", "", "", "", "", 33.33, 625976., 231.447, 39.7, 14.312, 
  9.842, 94277.965, 0.2, 128.275, 4.42, 20.9, 26., "", 4.51, 82.25, 0.916}, 
 {"LUX", "Europe", "Luxembourg", "2020-07-30", 6616., 83., 94.857, 114., 0., 
  0.286, 10569.095, 132.593, 151.535, 182.116, 0., 0.456, 0.96, 7., 11.183, 
  55., 87.863, "", "", "", "", 9658., 474431., 757.906, 15.429, 8054., 
  12.866, 0.012, 84.9, "tests performed", "", "", "", "", "", "", "", "", "", 
  33.33, 625976., 231.447, 39.7, 14.312, 9.842, 94277.965, 0.2, 128.275, 
  4.42, 20.9, 26., "", 4.51, 82.25, 0.916}, {"LUX", "Europe", "Luxembourg", 
  "2020-07-31", 6695., 79., 91.286, 114., 0., 0.286, 10695.298, 126.203, 
  145.829, 182.116, 0., 0.456, 0.93, 6., 9.585, 53., 84.668, "", "", "", "", 
  8597., 483028., 771.64, 13.734, 7788., 12.441, 0.012, 85.3, 
  "tests performed", "", "", "", "", "", "", "", "", "", 33.33, 625976., 
  231.447, 39.7, 14.312, 9.842, 94277.965, 0.2, 128.275, 4.42, 20.9, 26., "", 
  4.51, 82.25, 0.916}, {"LUX", "Europe", "Luxembourg", "2020-08-01", 6793., 
  98., 86.286, 116., 2., 0.571, 10851.854, 156.556, 137.842, 185.311, 3.195, 
  0.913, 0.91, 6., 9.585, 57., 91.058, "", "", "", "", 6119., 489147., 
  781.415, 9.775, 7802., 12.464, 0.011, 90.4, "tests performed", "", "", "", 
  "", "", "", "", "", "", 33.33, 625976., 231.447, 39.7, 14.312, 9.842, 
  94277.965, 0.2, 128.275, 4.42, 20.9, 26., "", 4.51, 82.25, 0.916}, 
 {"LUX", "Europe", "Luxembourg", "2020-08-02", 6855., 62., 83.286, 117., 1., 
  0.714, 10950.899, 99.045, 133.049, 186.908, 1.598, 1.141, 0.88, 7., 11.183, 
  61., 97.448, "", "", "", "", 858., 490005., 782.786, 1.371, 7776., 12.422, 
  0.011, 93.4, "tests performed", "", "", "", "", "", "", "", "", "", 33.33, 
  625976., 231.447, 39.7, 14.312, 9.842, 94277.965, 0.2, 128.275, 4.42, 20.9, 
  26., "", 4.51, 82.25, 0.916}, {"LUX", "Europe", "Luxembourg", "2020-08-03", 
  6864., 9., 77.571, 118., 1., 0.857, 10965.277, 14.378, 123.921, 188.506, 
  1.598, 1.369, 0.85, 7., 11.183, 59., 94.253, "", "", "", "", 6162., 
  496167., 792.629, 9.844, 6620., 10.575, 0.012, 85.3, "tests performed", "", 
  "", "", "", "", "", "", "", "", 33.33, 625976., 231.447, 39.7, 14.312, 
  9.842, 94277.965, 0.2, 128.275, 4.42, 20.9, 26., "", 4.51, 82.25, 0.916}, 
 {"LUX", "Europe", "Luxembourg", "2020-08-04", 6917., 53., 77.429, 118., 0., 
  0.714, 11049.944, 84.668, 123.693, 188.506, 0., 1.141, 0.83, 5., 7.988, 
  47., 75.083, "", "", "", "", 7723., 503890., 804.967, 12.338, 6534., 
  10.438, 0.012, 84.4, "tests performed", "", "", "", "", "", "", "", "", "", 
  33.33, 625976., 231.447, 39.7, 14.312, 9.842, 94277.965, 0.2, 128.275, 
  4.42, 20.9, 26., "", 4.51, 82.25, 0.916}, {"LUX", "Europe", "Luxembourg", 
  "2020-08-05", 7007., 90., 67.714, 118., 0., 0.571, 11193.72, 143.775, 
  108.174, 188.506, 0., 0.913, 0.81, 9., 14.378, 51., 81.473, "", "", "", "", 
  9971., 513861., 820.896, 15.929, 7013., 11.203, 0.01, 103.6, 
  "tests performed", "", "", "", "", "", "", "", "", "", 33.33, 625976., 
  231.447, 39.7, 14.312, 9.842, 94277.965, 0.2, 128.275, 4.42, 20.9, 26., "", 
  4.51, 82.25, 0.916}, {"LUX", "Europe", "Luxembourg", "2020-08-06", 7073., 
  66., 65.286, 119., 1., 0.714, 11299.155, 105.435, 104.294, 190.103, 1.598, 
  1.141, 0.8, 6., 9.585, 48., 76.68, "", "", "", "", 6151., 520012., 830.722, 
  9.826, 6512., 10.403, 0.01, 99.7, "tests performed", "", "", "", "", "", 
  "", "", "", "", 33.33, 625976., 231.447, 39.7, 14.312, 9.842, 94277.965, 
  0.2, 128.275, 4.42, 20.9, 26., "", 4.51, 82.25, 0.916}, 
 {"LUX", "Europe", "Luxembourg", "2020-08-07", 7113., 40., 59.714, 119., 0., 
  0.714, 11363.055, 63.9, 95.394, 190.103, 0., 1.141, 0.79, 8., 12.78, 49., 
  78.278, "", "", "", "", 6859., 526871., 841.679, 10.957, 6263., 10.005, 
  0.01, 104.9, "tests performed", "", "", "", "", "", "", "", "", "", 38.89, 
  625976., 231.447, 39.7, 14.312, 9.842, 94277.965, 0.2, 128.275, 4.42, 20.9, 
  26., "", 4.51, 82.25, 0.916}, {"LUX", "Europe", "Luxembourg", "2020-08-08", 
  7169., 56., 53.714, 120., 1., 0.571, 11452.516, 89.46, 85.809, 191.701, 
  1.598, 0.913, 0.78, 8., 12.78, 47., 75.083, "", "", "", "", 5835., 532706., 
  851.001, 9.321, 6223., 9.941, 0.009, 115.9, "tests performed", "", "", "", 
  "", "", "", "", "", "", 38.89, 625976., 231.447, 39.7, 14.312, 9.842, 
  94277.965, 0.2, 128.275, 4.42, 20.9, 26., "", 4.51, 82.25, 0.916}, 
 {"LUX", "Europe", "Luxembourg", "2020-08-09", 7205., 36., 50., 120., 0., 
  0.429, 11510.026, 57.51, 79.875, 191.701, 0., 0.685, 0.78, 6., 9.585, 41., 
  65.498, "", "", "", "", 342., 533048., 851.547, 0.546, 6149., 9.823, 0.008, 
  123., "tests performed", "", "", "", "", "", "", "", "", "", 38.89, 
  625976., 231.447, 39.7, 14.312, 9.842, 94277.965, 0.2, 128.275, 4.42, 20.9, 
  26., "", 4.51, 82.25, 0.916}, {"LUX", "Europe", "Luxembourg", "2020-08-10", 
  7216., 11., 50.286, 121., 1., 0.429, 11527.599, 17.573, 80.332, 193.298, 
  1.598, 0.685, 0.78, 4., 6.39, 45., 71.888, "", "", "", "", 5500., 538548., 
  860.333, 8.786, 6054., 9.671, 0.008, 120.4, "tests performed", "", "", "", 
  "", "", "", "", "", "", 38.89, 625976., 231.447, 39.7, 14.312, 9.842, 
  94277.965, 0.2, 128.275, 4.42, 20.9, 26., "", 4.51, 82.25, 0.916}, 
 {"LUX", "Europe", "Luxembourg", "2020-08-11", 7242., 26., 46.429, 122., 1., 
  0.571, 11569.134, 41.535, 74.17, 194.896, 1.598, 0.913, 0.78, 3., 4.793, 
  44., 70.29, "", "", "", "", 6546., 545094., 870.791, 10.457, 5886., 9.403, 
  0.008, 126.8, "tests performed", "", "", "", "", "", "", "", "", "", 38.89, 
  625976., 231.447, 39.7, 14.312, 9.842, 94277.965, 0.2, 128.275, 4.42, 20.9, 
  26., "", 4.51, 82.25, 0.916}, {"LUX", "Europe", "Luxembourg", "2020-08-12", 
  7300., 58., 41.857, 122., 0., 0.571, 11661.789, 92.655, 66.867, 194.896, 
  0., 0.913, 0.79, 1., 1.598, 38., 60.705, "", "", "", "", 4728., 549822., 
  878.344, 7.553, 5137., 8.206, 0.008, 122.7, "tests performed", "", "", "", 
  "", "", "", "", "", "", 41.67, 625976., 231.447, 39.7, 14.312, 9.842, 
  94277.965, 0.2, 128.275, 4.42, 20.9, 26., "", 4.51, 82.25, 0.916}, 
 {"LUX", "Europe", "Luxembourg", "2020-08-13", 7368., 68., 42.143, 122., 0., 
  0.429, 11770.419, 108.63, 67.323, 194.896, 0., 0.685, 0.81, 3., 4.793, 38., 
  60.705, "", "", "", "", 4613., 554435., 885.713, 7.369, 4918., 7.857, 
  0.009, 116.7, "tests performed", "", "", "", "", "", "", "", "", "", 41.67, 
  625976., 231.447, 39.7, 14.312, 9.842, 94277.965, 0.2, 128.275, 4.42, 20.9, 
  26., "", 4.51, 82.25, 0.916}, {"LUX", "Europe", "Luxembourg", "2020-08-14", 
  7405., 37., 41.714, 122., 0., 0.429, 11829.527, 59.108, 66.639, 194.896, 
  0., 0.685, 0.82, 4., 6.39, 44., 70.29, "", "", "", "", 8378., 562813., 
  899.097, 13.384, 5135., 8.203, 0.008, 123.1, "tests performed", "", "", "", 
  "", "", "", "", "", "", 41.67, 625976., 231.447, 39.7, 14.312, 9.842, 
  94277.965, 0.2, 128.275, 4.42, 20.9, 26., "", 4.51, 82.25, 0.916}, 
 {"LUX", "Europe", "Luxembourg", "2020-08-15", 7439., 34., 38.571, 123., 1., 
  0.429, 11883.842, 54.315, 61.618, 196.493, 1.598, 0.685, 0.83, 3., 4.793, 
  32., 51.12, "", "", "", "", 2521., 565334., 903.124, 4.027, 4661., 7.446, 
  0.008, 120.8, "tests performed", "", "", "", "", "", "", "", "", "", 41.67, 
  625976., 231.447, 39.7, 14.312, 9.842, 94277.965, 0.2, 128.275, 4.42, 20.9, 
  26., "", 4.51, 82.25, 0.916}, {"LUX", "Europe", "Luxembourg", "2020-08-16", 
  7458., 19., 36.143, 123., 0., 0.429, 11914.195, 30.353, 57.738, 196.493, 
  0., 0.685, 0.85, 3., 4.793, 37., 59.108, "", "", "", "", 480., 565814., 
  903.891, 0.767, 4681., 7.478, 0.008, 129.5, "tests performed", "", "", "", 
  "", "", "", "", "", "", 41.67, 625976., 231.447, 39.7, 14.312, 9.842, 
  94277.965, 0.2, 128.275, 4.42, 20.9, 26., "", 4.51, 82.25, 0.916}, 
 {"LUX", "Europe", "Luxembourg", "2020-08-17", 7469., 11., 36.143, 124., 1., 
  0.429, 11931.767, 17.573, 57.738, 198.091, 1.598, 0.685, 0.87, 4., 6.39, 
  32., 51.12, "", "", "", "", 3400., 569214., 909.322, 5.432, 4381., 6.999, 
  0.008, 121.2, "tests performed", "", "", "", "", "", "", "", "", "", 41.67, 
  625976., 231.447, 39.7, 14.312, 9.842, 94277.965, 0.2, 128.275, 4.42, 20.9, 
  26., "", 4.51, 82.25, 0.916}, {"LUX", "Europe", "Luxembourg", "2020-08-18", 
  7499., 30., 36.714, 124., 0., 0.286, 11979.693, 47.925, 58.651, 198.091, 
  0., 0.456, 0.9, 3., 4.793, 33., 52.718, "", "", "", "", 5559., 574773., 
  918.203, 8.881, 4240., 6.773, 0.009, 115.5, "tests performed", "", "", "", 
  "", "", "", "", "", "", 41.67, 625976., 231.447, 39.7, 14.312, 9.842, 
  94277.965, 0.2, 128.275, 4.42, 20.9, 26., "", 4.51, 82.25, 0.916}, 
 {"LUX", "Europe", "Luxembourg", "2020-08-19", 7566., 67., 38., 124., 0., 
  0.286, 12086.725, 107.033, 60.705, 198.091, 0., 0.456, 0.93, 3., 4.793, 
  34., 54.315, "", "", "", "", 8553., 583326., 931.866, 13.663, 4786., 7.646, 
  0.008, 125.9, "tests performed", "", "", "", "", "", "", "", "", "", 41.67, 
  625976., 231.447, 39.7, 14.312, 9.842, 94277.965, 0.2, 128.275, 4.42, 20.9, 
  26., "", 4.51, 82.25, 0.916}, {"LUX", "Europe", "Luxembourg", "2020-08-20", 
  7637., 71., 38.429, 124., 0., 0.286, 12200.148, 113.423, 61.39, 198.091, 
  0., 0.456, 0.97, 3., 4.793, 40., 63.9, "", "", "", "", 4940., 588266., 
  939.758, 7.892, 4833., 7.721, 0.008, 125.8, "tests performed", "", "", "", 
  "", "", "", "", "", "", 41.67, 625976., 231.447, 39.7, 14.312, 9.842, 
  94277.965, 0.2, 128.275, 4.42, 20.9, 26., "", 4.51, 82.25, 0.916}, 
 {"LUX", "Europe", "Luxembourg", "2020-08-21", 7704., 67., 42.714, 124., 0., 
  0.286, 12307.181, 107.033, 68.236, 198.091, 0., 0.456, 0.98, 1., 1.598, 
  27., 43.133, "", "", "", "", 7805., 596071., 952.227, 12.469, 4751., 7.59, 
  0.009, 111.2, "tests performed", "", "", "", "", "", "", "", "", "", 47.22, 
  625976., 231.447, 39.7, 14.312, 9.842, 94277.965, 0.2, 128.275, 4.42, 20.9, 
  26., "", 4.51, 82.25, 0.916}, {"LUX", "Europe", "Luxembourg", "2020-08-22", 
  7762., 58., 46.143, 124., 0., 0.143, 12399.836, 92.655, 73.713, 198.091, 
  0., 0.228, 0.97, 1., 1.598, 32., 51.12, "", "", "", "", 5551., 601622., 
  961.094, 8.868, 5184., 8.281, 0.009, 112.3, "tests performed", "", "", "", 
  "", "", "", "", "", "", 47.22, 625976., 231.447, 39.7, 14.312, 9.842, 
  94277.965, 0.2, 128.275, 4.42, 20.9, 26., "", 4.51, 82.25, 0.916}, 
 {"LUX", "Europe", "Luxembourg", "2020-08-23", 7775., 13., 45.286, 124., 0., 
  0.143, 12420.604, 20.768, 72.344, 198.091, 0., 0.228, 0.96, 1., 1.598, 31., 
  49.523, "", "", "", "", 988., 602610., 962.673, 1.578, 5257., 8.398, 0.009, 
  116.1, "tests performed", "", "", "", "", "", "", "", "", "", 47.22, 
  625976., 231.447, 39.7, 14.312, 9.842, 94277.965, 0.2, 128.275, 4.42, 20.9, 
  26., "", 4.51, 82.25, 0.916}, {"LUX", "Europe", "Luxembourg", "2020-08-24", 
  7794., 19., 46.429, 124., 0., 0., 12450.957, 30.353, 74.17, 198.091, 0., 
  0., 0.96, 1., 1.598, 32., 51.12, "", "", "", "", 2768., 605378., 967.095, 
  4.422, 5166., 8.253, 0.009, 111.3, "tests performed", "", "", "", "", "", 
  "", "", "", "", 47.22, 625976., 231.447, 39.7, 14.312, 9.842, 94277.965, 
  0.2, 128.275, 4.42, 20.9, 26., "", 4.51, 82.25, 0.916}, 
 {"LUX", "Europe", "Luxembourg", "2020-08-25", 7838., 44., 48.429, 124., 0., 
  0., 12521.247, 70.29, 77.365, 198.091, 0., 0., 0.96, 2., 3.195, 33., 
  52.718, "", "", "", "", 6669., 612047., 977.748, 10.654, 5325., 8.507, 
  0.009, 110., "tests performed", "", "", "", "", "", "", "", "", "", 47.22, 
  625976., 231.447, 39.7, 14.312, 9.842, 94277.965, 0.2, 128.275, 4.42, 20.9, 
  26., "", 4.51, 82.25, 0.916}, {"LUX", "Europe", "Luxembourg", "2020-08-26", 
  7928., 90., 51.714, 124., 0., 0., 12665.022, 143.775, 82.614, 198.091, 0., 
  0., 0.96, 2., 3.195, 27., 43.133, "", "", "", "", 5922., 617969., 987.209, 
  9.46, 4949., 7.906, 0.01, 95.7, "tests performed", "", "", "", "", "", "", 
  "", "", "", 47.22, 625976., 231.447, 39.7, 14.312, 9.842, 94277.965, 0.2, 
  128.275, 4.42, 20.9, 26., "", 4.51, 82.25, 0.916}, 
 {"LUX", "Europe", "Luxembourg", "2020-08-27", 7928., 0., 41.571, 124., 0., 
  0., 12665.022, 0., 66.411, 198.091, 0., 0., 0.94, 2., 3.195, 30., 47.925, 
  "", "", "", "", 8081., 626050., 1000.118, 12.909, 5398., 8.623, 0.008, 
  129.9, "tests performed", "", "", "", "", "", "", "", "", "", 47.22, 
  625976., 231.447, 39.7, 14.312, 9.842, 94277.965, 0.2, 128.275, 4.42, 20.9, 
  26., "", 4.51, 82.25, 0.916}, {"LUX", "Europe", "Luxembourg", "2020-08-28", 
  6580., -1348., -160.571, 124., 0., 0., 10511.585, -2153.437, -256.514, 
  198.091, 0., 0., 0.96, 4., 6.39, 25., 39.938, "", "", "", "", 6845., 
  632895., 1011.053, 10.935, 5261., 8.404, "", "", "tests performed", "", "", 
  "", "", "", "", "", "", "", 47.22, 625976., 231.447, 39.7, 14.312, 9.842, 
  94277.965, 0.2, 128.275, 4.42, 20.9, 26., "", 4.51, 82.25, 0.916}, 
 {"LUX", "Europe", "Luxembourg", "2020-08-29", 6625., 45., -162.429, 124., 
  0., 0., 10583.473, 71.888, -259.481, 198.091, 0., 0., 0.99, 3., 4.793, 23., 
  36.743, "", "", "", "", 6613., 639508., 1021.617, 10.564, 5412., 8.646, "", 
  "", "tests performed", "", "", "", "", "", "", "", "", "", 47.22, 625976., 
  231.447, 39.7, 14.312, 9.842, 94277.965, 0.2, 128.275, 4.42, 20.9, 26., "", 
  4.51, 82.25, 0.916}, {"LUX", "Europe", "Luxembourg", "2020-08-30", 6625., 
  0., -164.286, 124., 0., 0., 10583.473, 0., -262.447, 198.091, 0., 0., 1.01, 
  2., 3.195, 27., 43.133, "", "", "", "", 939., 640447., 1023.117, 1.5, 
  5405., 8.635, "", "", "tests performed", "", "", "", "", "", "", "", "", 
  "", 47.22, 625976., 231.447, 39.7, 14.312, 9.842, 94277.965, 0.2, 128.275, 
  4.42, 20.9, 26., "", 4.51, 82.25, 0.916}, {"LUX", "Europe", "Luxembourg", 
  "2020-08-31", 6625., 0., -167., 124., 0., 0., 10583.473, 0., -266.783, 
  198.091, 0., 0., 1.05, 2., 3.195, 28., 44.73, "", "", "", "", 5233., 
  645680., 1031.477, 8.36, 5757., 9.197, "", "", "tests performed", "", "", 
  "", "", "", "", "", "", "", 47.22, 625976., 231.447, 39.7, 14.312, 9.842, 
  94277.965, 0.2, 128.275, 4.42, 20.9, 26., "", 4.51, 82.25, 0.916}, 
 {"LUX", "Europe", "Luxembourg", "2020-09-01", 6625., 0., -173.286, 124., 0., 
  0., 10583.473, 0., -276.825, 198.091, 0., 0., 1.12, 1., 1.598, 16., 25.56, 
  "", "", "", "", 9996., 655676., 1047.446, 15.969, 6233., 9.957, "", "", 
  "tests performed", "", "", "", "", "", "", "", "", "", 47.22, 625976., 
  231.447, 39.7, 14.312, 9.842, 94277.965, 0.2, 128.275, 4.42, 20.9, 26., "", 
  4.51, 82.25, 0.916}, {"LUX", "Europe", "Luxembourg", "2020-09-02", 6745., 
  120., -169., 124., 0., 0., 10775.173, 191.701, -269.978, 198.091, 0., 0., 
  1.22, 2., 3.195, 16., 25.56, "", "", "", "", 7553., 663229., 1059.512, 
  12.066, 6466., 10.329, "", "", "tests performed", "", "", "", "", "", "", 
  "", "", "", 47.22, 625976., 231.447, 39.7, 14.312, 9.842, 94277.965, 0.2, 
  128.275, 4.42, 20.9, 26., "", 4.51, 82.25, 0.916}, 
 {"LUX", "Europe", "Luxembourg", "2020-09-03", 6811., 66., -159.571, 124., 
  0., 0., 10880.609, 105.435, -254.916, 198.091, 0., 0., 1.22, 0., 0., 11., 
  17.573, "", "", "", "", 7368., 670597., 1071.282, 11.77, 6364., 10.167, "", 
  "", "tests performed", "", "", "", "", "", "", "", "", "", 47.22, 625976., 
  231.447, 39.7, 14.312, 9.842, 94277.965, 0.2, 128.275, 4.42, 20.9, 26., "", 
  4.51, 82.25, 0.916}, {"LUX", "Europe", "Luxembourg", "2020-09-04", 6854., 
  43., 39.143, 124., 0., 0., 10949.302, 68.693, 62.531, 198.091, 0., 0., 
  1.21, 0., 0., 10., 15.975, "", "", "", "", 9198., 679795., 1085.976, 
  14.694, 6700., 10.703, 0.006, 171.2, "tests performed", "", "", "", "", "", 
  "", "", "", "", 47.22, 625976., 231.447, 39.7, 14.312, 9.842, 94277.965, 
  0.2, 128.275, 4.42, 20.9, 26., "", 4.51, 82.25, 0.916}, 
 {"LUX", "Europe", "Luxembourg", "2020-09-05", 6896., 42., 38.714, 124., 0., 
  0., 11016.397, 67.095, 61.846, 198.091, 0., 0., 1.2, 0., 0., 10., 15.975, 
  "", "", "", "", 7352., 687147., 1097.721, 11.745, 6806., 10.873, 0.006, 
  175.8, "tests performed", "", "", "", "", "", "", "", "", "", 47.22, 
  625976., 231.447, 39.7, 14.312, 9.842, 94277.965, 0.2, 128.275, 4.42, 20.9, 
  26., "", 4.51, 82.25, 0.916}, {"LUX", "Europe", "Luxembourg", "2020-09-06", 
  6950., 54., 46.429, 124., 0., 0., 11102.662, 86.265, 74.17, 198.091, 0., 
  0., 1.18, 0., 0., 15., 23.963, "", "", "", "", 1140., 688287., 1099.542, 
  1.821, 6834., 10.917, 0.007, 147.2, "tests performed", "", "", "", "", "", 
  "", "", "", "", 47.22, 625976., 231.447, 39.7, 14.312, 9.842, 94277.965, 
  0.2, 128.275, 4.42, 20.9, 26., "", 4.51, 82.25, 0.916}, 
 {"LUX", "Europe", "Luxembourg", "2020-09-07", 6960., 10., 47.857, 124., 0., 
  0., 11118.637, 15.975, 76.452, 198.091, 0., 0., 1.15, 0., 0., 20., 31.95, 
  "", "", "", "", 5132., 693419., 1107.741, 8.198, 6820., 10.895, 0.007, 
  142.5, "tests performed", "", "", "", "", "", "", "", "", "", 47.22, 
  625976., 231.447, 39.7, 14.312, 9.842, 94277.965, 0.2, 128.275, 4.42, 20.9, 
  26., "", 4.51, 82.25, 0.916}, {"LUX", "Europe", "Luxembourg", "2020-09-08", 
  6974., 14., 49.857, 124., 0., 0., 11141.002, 22.365, 79.647, 198.091, 0., 
  0., 1.15, 0., 0., 23., 36.743, "", "", "", "", 9994., 703413., 1123.706, 
  15.965, 6820., 10.895, 0.007, 136.8, "tests performed", "", "", "", "", "", 
  "", "", "", "", 47.22, 625976., 231.447, 39.7, 14.312, 9.842, 94277.965, 
  0.2, 128.275, 4.42, 20.9, 26., "", 4.51, 82.25, 0.916}, 
 {"LUX", "Europe", "Luxembourg", "2020-09-09", 7023., 49., 39.714, 124., 0., 
  0., 11219.28, 78.278, 63.444, 198.091, 0., 0., 1.16, 0., 0., 21., 33.548, 
  "", "", "", "", 7731., 711144., 1136.056, 12.35, 6845., 10.935, 0.006, 
  172.4, "tests performed", "", "", "", "", "", "", "", "", "", 47.22, 
  625976., 231.447, 39.7, 14.312, 9.842, 94277.965, 0.2, 128.275, 4.42, 20.9, 
  26., "", 4.51, 82.25, 0.916}, {"LUX", "Europe", "Luxembourg", "2020-09-10", 
  7088., 65., 39.571, 124., 0., 0., 11323.118, 103.838, 63.216, 198.091, 0., 
  0., 1.2, 1., 1.598, 21., 33.548, "", "", "", "", 8836., 719980., 1150.172, 
  14.116, 7055., 11.27, 0.006, 178.3, "tests performed", "", "", "", "", "", 
  "", "", "", "", 47.22, 625976., 231.447, 39.7, 14.312, 9.842, 94277.965, 
  0.2, 128.275, 4.42, 20.9, 26., "", 4.51, 82.25, 0.916}, 
 {"LUX", "Europe", "Luxembourg", "2020-09-11", 7088., 0., 33.429, 124., 0., 
  0., 11323.118, 0., 53.402, 198.091, 0., 0., 1.23, 0., 0., 17., 27.158, "", 
  "", "", "", 9972., 729952., 1166.102, 15.93, 7165., 11.446, 0.005, 214.3, 
  "tests performed", "", "", "", "", "", "", "", "", "", 47.22, 625976., 
  231.447, 39.7, 14.312, 9.842, 94277.965, 0.2, 128.275, 4.42, 20.9, 26., "", 
  4.51, 82.25, 0.916}, {"LUX", "Europe", "Luxembourg", "2020-09-12", 7159., 
  71., 37.571, 124., 0., 0., 11436.541, 113.423, 60.021, 198.091, 0., 0., 
  1.3, 0., 0., 18., 28.755, "", "", "", "", 7815., 737767., 1178.587, 12.485, 
  7231., 11.552, 0.005, 192.5, "tests performed", "", "", "", "", "", "", "", 
  "", "", 47.22, 625976., 231.447, 39.7, 14.312, 9.842, 94277.965, 0.2, 
  128.275, 4.42, 20.9, 26., "", 4.51, 82.25, 0.916}, 
 {"LUX", "Europe", "Luxembourg", "2020-09-13", 7159., 0., 29.857, 124., 0., 
  0., 11436.541, 0., 47.697, 198.091, 0., 0., 1.33, 1., 1.598, 16., 25.56, 
  "", "", "", "", 1393., 739160., 1180.812, 2.225, 7268., 11.611, 0.004, 
  243.4, "tests performed", "", "", "", "", "", "", "", "", "", 47.22, 
  625976., 231.447, 39.7, 14.312, 9.842, 94277.965, 0.2, 128.275, 4.42, 20.9, 
  26., "", 4.51, 82.25, 0.916}, {"LUX", "Europe", "Luxembourg", "2020-09-14", 
  7244., 85., 40.571, 124., 0., 0., 11572.329, 135.788, 64.813, 198.091, 0., 
  0., 1.38, 0., 0., 19., 30.353, "", "", "", "", 7716., 746876., 1193.138, 
  12.326, 7637., 12.2, 0.005, 188.2, "tests performed", "", "", "", "", "", 
  "", "", "", "", 47.22, 625976., 231.447, 39.7, 14.312, 9.842, 94277.965, 
  0.2, 128.275, 4.42, 20.9, 26., "", 4.51, 82.25, 0.916}, 
 {"LUX", "Europe", "Luxembourg", "2020-09-15", 7284., 40., 44.286, 124., 0., 
  0., 11636.229, 63.9, 70.747, 198.091, 0., 0., 1.41, 0., 0., 22., 35.145, 
  "", "", "", "", 10513., 757389., 1209.933, 16.795, 7711., 12.318, 0.006, 
  174.1, "tests performed", "", "", "", "", "", "", "", "", "", 47.22, 
  625976., 231.447, 39.7, 14.312, 9.842, 94277.965, 0.2, 128.275, 4.42, 20.9, 
  26., "", 4.51, 82.25, 0.916}, {"LUX", "Europe", "Luxembourg", "2020-09-16", 
  7394., 110., 53., 124., 0., 0., 11811.954, 175.726, 84.668, 198.091, 0., 
  0., 1.45, 0., 0., 23., 36.743, "", "", "", "", 8950., 766339., 1224.231, 
  14.298, 7885., 12.596, 0.007, 148.8, "tests performed", "", "", "", "", "", 
  "", "", "", "", 47.22, 625976., 231.447, 39.7, 14.312, 9.842, 94277.965, 
  0.2, 128.275, 4.42, 20.9, 26., "", 4.51, 82.25, 0.916}, 
 {"LUX", "Europe", "Luxembourg", "2020-09-17", 7541., 147., 64.714, 124., 0., 
  0., 12046.788, 234.833, 103.381, 198.091, 0., 0., 1.47, 1., 1.598, 18., 
  28.755, "", "", "", "", 4179., 770518., 1230.907, 6.676, 7220., 11.534, 
  0.009, 111.6, "tests performed", "", "", "", "", "", "", "", "", "", 47.22, 
  625976., 231.447, 39.7, 14.312, 9.842, 94277.965, 0.2, 128.275, 4.42, 20.9, 
  26., "", 4.51, 82.25, 0.916}, {"LUX", "Europe", "Luxembourg", "2020-09-18", 
  7718., 177., 90., 124., 0., 0., 12329.546, 282.758, 143.775, 198.091, 0., 
  0., 1.44, 0., 0., 16., 25.56, "", "", "", "", 4670., 775188., 1238.367, 
  7.46, 6462., 10.323, 0.014, 71.8, "tests performed", "", "", "", "", "", 
  "", "", "", "", 47.22, 625976., 231.447, 39.7, 14.312, 9.842, 94277.965, 
  0.2, 128.275, 4.42, 20.9, 26., "", 4.51, 82.25, 0.916}, 
 {"LUX", "Europe", "Luxembourg", "2020-09-19", 7718., 0., 79.857, 124., 0., 
  0., 12329.546, 0., 127.572, 198.091, 0., 0., 1.38, 2., 3.195, 22., 35.145, 
  "", "", "", "", 3654., 778842., 1244.204, 5.837, 5868., 9.374, 0.014, 73.5, 
  "tests performed", "", "", "", "", "", "", "", "", "", 47.22, 625976., 
  231.447, 39.7, 14.312, 9.842, 94277.965, 0.2, 128.275, 4.42, 20.9, 26., "", 
  4.51, 82.25, 0.916}, {"LUX", "Europe", "Luxembourg", "2020-09-20", 7718., 
  0., 79.857, 124., 0., 0., 12329.546, 0., 127.572, 198.091, 0., 0., 1.35, 
  1., 1.598, 21., 33.548, "", "", "", "", 829., 779671., 1245.529, 1.324, 
  5787., 9.245, 0.014, 72.5, "tests performed", "", "", "", "", "", "", "", 
  "", "", 47.22, 625976., 231.447, 39.7, 14.312, 9.842, 94277.965, 0.2, 
  128.275, 4.42, 20.9, 26., "", 4.51, 82.25, 0.916}, 
 {"LUX", "Europe", "Luxembourg", "2020-09-21", 7916., 198., 96., 124., 0., 
  0., 12645.852, 316.306, 153.361, 198.091, 0., 0., 1.33, 1., 1.598, 20., 
  31.95, "", "", "", "", 6412., 786083., 1255.772, 10.243, 5601., 8.948, 
  0.017, 58.3, "tests performed", "", "", "", "", "", "", "", "", "", 47.22, 
  625976., 231.447, 39.7, 14.312, 9.842, 94277.965, 0.2, 128.275, 4.42, 20.9, 
  26., "", 4.51, 82.25, 0.916}, {"LUX", "Europe", "Luxembourg", "2020-09-22", 
  8016., 100., 104.571, 124., 0., 0., 12805.603, 159.751, 167.053, 198.091, 
  0., 0., 1.27, 1., 1.598, 23., 36.743, "", "", "", "", 6119., 792202., 
  1265.547, 9.775, 4973., 7.944, 0.021, 47.6, "tests performed", "", "", "", 
  "", "", "", "", "", "", 47.22, 625976., 231.447, 39.7, 14.312, 9.842, 
  94277.965, 0.2, 128.275, 4.42, 20.9, 26., "", 4.51, 82.25, 0.916}, 
 {"LUX", "Europe", "Luxembourg", "2020-09-23", 8090., 74., 99.429, 124., 0., 
  0., 12923.818, 118.215, 158.838, 198.091, 0., 0., 1.2, 3., 4.793, 26., 
  41.535, "", "", "", "", 6101., 798303., 1275.293, 9.746, 4566., 7.294, 
  0.022, 45.9, "tests performed", "", "", "", "", "", "", "", "", "", 47.22, 
  625976., 231.447, 39.7, 14.312, 9.842, 94277.965, 0.2, 128.275, 4.42, 20.9, 
  26., "", 4.51, 82.25, 0.916}, {"LUX", "Europe", "Luxembourg", "2020-09-24", 
  8158., 68., 88.143, 124., 0., 0., 13032.449, 108.63, 140.809, 198.091, 0., 
  0., 1.16, 1., 1.598, 19., 30.353, "", "", "", "", 6052., 804355., 1284.961, 
  9.668, 4834., 7.722, 0.018, 54.8, "tests performed", "", "", "", "", "", 
  "", "", "", "", 47.22, 625976., 231.447, 39.7, 14.312, 9.842, 94277.965, 
  0.2, 128.275, 4.42, 20.9, 26., "", 4.51, 82.25, 0.916}, 
 {"LUX", "Europe", "Luxembourg", "2020-09-25", 8233., 75., 73.571, 124., 0., 
  0., 13152.261, 119.813, 117.531, 198.091, 0., 0., 1.14, 1., 1.598, 25., 
  39.938, "", "", "", "", 6077., 810432., 1294.669, 9.708, 5035., 8.043, 
  0.015, 68.4, "tests performed", "", "", "", "", "", "", "", "", "", 47.22, 
  625976., 231.447, 39.7, 14.312, 9.842, 94277.965, 0.2, 128.275, 4.42, 20.9, 
  26., "", 4.51, 82.25, 0.916}, {"LUX", "Europe", "Luxembourg", "2020-09-26", 
  8233., 0., 73.571, 124., 0., 0., 13152.261, 0., 117.531, 198.091, 0., 0., 
  1.13, 3., 4.793, 30., 47.925, "", "", "", "", 5293., 815725., 1303.125, 
  8.456, 5269., 8.417, 0.014, 71.6, "tests performed", "", "", "", "", "", 
  "", "", "", "", 47.22, 625976., 231.447, 39.7, 14.312, 9.842, 94277.965, 
  0.2, 128.275, 4.42, 20.9, 26., "", 4.51, 82.25, 0.916}, 
 {"LUX", "Europe", "Luxembourg", "2020-09-27", 8233., 0., 73.571, 124., 0., 
  0., 13152.261, 0., 117.531, 198.091, 0., 0., 1.14, 3., 4.793, 36., 57.51, 
  "", "", "", "", 706., 816431., 1304.253, 1.128, 5251., 8.389, 0.014, 71.4, 
  "tests performed", "", "", "", "", "", "", "", "", "", 47.22, 625976., 
  231.447, 39.7, 14.312, 9.842, 94277.965, 0.2, 128.275, 4.42, 20.9, 26., "", 
  4.51, 82.25, 0.916}, {"LUX", "Europe", "Luxembourg", "2020-09-28", 8376., 
  143., 65.714, 124., 0., 0., 13380.705, 228.443, 104.979, 198.091, 0., 0., 
  1.15, 4., 6.39, 34., 54.315, "", "", "", "", 5408., 821839., 1312.892, 
  8.639, 5108., 8.16, 0.013, 77.7, "tests performed", "", "", "", "", "", "", 
  "", "", "", 47.22, 625976., 231.447, 39.7, 14.312, 9.842, 94277.965, 0.2, 
  128.275, 4.42, 20.9, 26., "", 4.51, 82.25, 0.916}, 
 {"LUX", "Europe", "Luxembourg", "2020-09-29", 8431., 55., 59.286, 124., 0., 
  0., 13468.567, 87.863, 94.709, 198.091, 0., 0., 1.16, 5., 7.988, 30., 
  47.925, "", "", "", "", 7072., 828911., 1324.19, 11.298, 5244., 8.377, 
  0.011, 88.5, "tests performed", "", "", "", "", "", "", "", "", "", 47.22, 
  625976., 231.447, 39.7, 14.312, 9.842, 94277.965, 0.2, 128.275, 4.42, 20.9, 
  26., "", 4.51, 82.25, 0.916}, {"LUX", "Europe", "Luxembourg", "2020-09-30", 
  8509., 78., 59.857, 124., 0., 0., 13593.173, 124.605, 95.622, 198.091, 0., 
  0., 1.17, 5., 7.988, 30., 47.925, "", "", "", "", 6038., 834949., 1333.835, 
  9.646, 5235., 8.363, 0.011, 87.5, "tests performed", "", "", "", "", "", 
  "", "", "", "", 47.22, 625976., 231.447, 39.7, 14.312, 9.842, 94277.965, 
  0.2, 128.275, 4.42, 20.9, 26., "", 4.51, 82.25, 0.916}, 
 {"LUX", "Europe", "Luxembourg", "2020-10-01", 8595., 86., 62.429, 125., 1., 
  0.143, 13730.558, 137.385, 99.73, 199.688, 1.598, 0.228, 1.19, 3., 4.793, 
  20., 31.95, "", "", "", "", 7075., 842024., 1345.138, 11.302, 5381., 8.596, 
  0.012, 86.2, "tests performed", "", "", "", "", "", "", "", "", "", 47.22, 
  625976., 231.447, 39.7, 14.312, 9.842, 94277.965, 0.2, 128.275, 4.42, 20.9, 
  26., "", 4.51, 82.25, 0.916}, {"LUX", "Europe", "Luxembourg", "2020-10-02", 
  8709., 114., 68., 125., 0., 0.143, 13912.674, 182.116, 108.63, 199.688, 0., 
  0.228, 1.22, 3., 4.793, 20., 31.95, "", "", "", "", 6417., 848441., 
  1355.389, 10.251, 5430., 8.674, 0.013, 79.9, "tests performed", "", "", "", 
  "", "", "", "", "", "", 47.22, 625976., 231.447, 39.7, 14.312, 9.842, 
  94277.965, 0.2, 128.275, 4.42, 20.9, 26., "", 4.51, 82.25, 0.916}, 
 {"LUX", "Europe", "Luxembourg", "2020-10-03", 8709., 0., 68., 125., 0., 
  0.143, 13912.674, 0., 108.63, 199.688, 0., 0.228, 1.24, 2., 3.195, 21., 
  33.548, "", "", "", "", 5508., 853949., 1364.188, 8.799, 5461., 8.724, 
  0.012, 80.3, "tests performed", "", "", "", "", "", "", "", "", "", 47.22, 
  625976., 231.447, 39.7, 14.312, 9.842, 94277.965, 0.2, 128.275, 4.42, 20.9, 
  26., "", 4.51, 82.25, 0.916}, {"LUX", "Europe", "Luxembourg", "2020-10-04", 
  8709., 0., 68., 125., 0., 0.143, 13912.674, 0., 108.63, 199.688, 0., 0.228, 
  1.28, 2., 3.195, 21., 33.548, "", "", "", "", 1006., 854955., 1365.795, 
  1.607, 5503., 8.791, 0.012, 80.9, "tests performed", "", "", "", "", "", 
  "", "", "", "", 47.22, 625976., 231.447, 39.7, 14.312, 9.842, 94277.965, 
  0.2, 128.275, 4.42, 20.9, 26., "", 4.51, 82.25, 0.916}, 
 {"LUX", "Europe", "Luxembourg", "2020-10-05", 8925., 216., 78.429, 127., 2., 
  0.429, 14257.735, 345.061, 125.29, 202.883, 3.195, 0.685, 1.34, 1., 1.598, 
  22., 35.145, "", "", "", "", 5263., 860218., 1374.203, 8.408, 5483., 8.759, 
  0.014, 69.9, "tests performed", "", "", "", "", "", "", "", "", "", 47.22, 
  625976., 231.447, 39.7, 14.312, 9.842, 94277.965, 0.2, 128.275, 4.42, 20.9, 
  26., "", 4.51, 82.25, 0.916}, {"LUX", "Europe", "Luxembourg", "2020-10-06", 
  8979., 54., 78.286, 128., 1., 0.571, 14344., 86.265, 125.062, 204.481, 
  1.598, 0.913, 1.35, 2., 3.195, 21., 33.548, "", "", "", "", 6613., 866831., 
  1384.767, 10.564, 5417., 8.654, 0.014, 69.2, "tests performed", "", "", "", 
  "", "", "", "", "", "", 47.22, 625976., 231.447, 39.7, 14.312, 9.842, 
  94277.965, 0.2, 128.275, 4.42, 20.9, 26., "", 4.51, 82.25, 0.916}, 
 {"LUX", "Europe", "Luxembourg", "2020-10-07", 9119., 140., 87.143, 128., 0., 
  0.571, 14567.651, 223.651, 139.211, 204.481, 0., 0.913, 1.37, 2., 3.195, 
  22., 35.145, "", "", "", "", 6845., 873676., 1395.702, 10.935, 5532., 
  8.837, 0.016, 63.5, "tests performed", "", "", "", "", "", "", "", "", "", 
  47.22, 625976., 231.447, 39.7, 14.312, 9.842, 94277.965, 0.2, 128.275, 
  4.42, 20.9, 26., "", 4.51, 82.25, 0.916}, {"LUX", "Europe", "Luxembourg", 
  "2020-10-08", 9219., 100., 89.143, 129., 1., 0.571, 14727.402, 159.751, 
  142.406, 206.078, 1.598, 0.913, 1.39, 1., 1.598, 24., 38.34, "", "", "", 
  "", 7720., 881396., 1408.035, 12.333, 5625., 8.986, 0.016, 63.1, 
  "tests performed", "", "", "", "", "", "", "", "", "", 47.22, 625976., 
  231.447, 39.7, 14.312, 9.842, 94277.965, 0.2, 128.275, 4.42, 20.9, 26., "", 
  4.51, 82.25, 0.916}, {"LUX", "Europe", "Luxembourg", "2020-10-09", 9360., 
  141., 93., 130., 1., 0.714, 14952.65, 225.248, 148.568, 207.676, 1.598, 
  1.141, 1.42, 1., 1.598, 34., 54.315, "", "", "", "", 6953., 888349., 
  1419.142, 11.107, 5701., 9.107, 0.016, 61.3, "tests performed", "", "", "", 
  "", "", "", "", "", "", 47.22, 625976., 231.447, 39.7, 14.312, 9.842, 
  94277.965, 0.2, 128.275, 4.42, 20.9, 26., "", 4.51, 82.25, 0.916}, 
 {"LUX", "Europe", "Luxembourg", "2020-10-10", 9514., 154., 115., 131., 1., 
  0.857, 15198.666, 246.016, 183.713, 209.273, 1.598, 1.369, 1.45, 2., 3.195, 
  34., 54.315, "", "", "", "", 5274., 893623., 1427.568, 8.425, 5668., 9.055, 
  0.02, 49.3, "tests performed", "", "", "", "", "", "", "", "", "", 47.22, 
  625976., 231.447, 39.7, 14.312, 9.842, 94277.965, 0.2, 128.275, 4.42, 20.9, 
  26., "", 4.51, 82.25, 0.916}, {"LUX", "Europe", "Luxembourg", "2020-10-11", 
  9722., 208., 144.714, 132., 1., 1., 15530.947, 332.281, 231.182, 210.871, 
  1.598, 1.598, 1.45, 2., 3.195, 36., 57.51, "", "", "", "", 794., 894417., 
  1428.836, 1.268, 5637., 9.005, 0.026, 39., "tests performed", "", "", "", 
  "", "", "", "", "", "", 47.22, 625976., 231.447, 39.7, 14.312, 9.842, 
  94277.965, 0.2, 128.275, 4.42, 20.9, 26., "", 4.51, 82.25, 0.916}, 
 {"LUX", "Europe", "Luxembourg", "2020-10-12", 9731., 9., 115.143, 133., 1., 
  0.857, 15545.324, 14.378, 183.941, 212.468, 1.598, 1.369, 1.4, 2., 3.195, 
  40., 63.9, "", "", "", "", 6614., 901031., 1439.402, 10.566, 5830., 9.313, 
  0.02, 50.6, "tests performed", "", "", "", "", "", "", "", "", "", 47.22, 
  625976., 231.447, 39.7, 14.312, 9.842, 94277.965, 0.2, 128.275, 4.42, 20.9, 
  26., "", 4.51, 82.25, 0.916}, {"LUX", "Europe", "Luxembourg", "2020-10-13", 
  9840., 109., 123., 133., 0., 0.714, 15719.453, 174.128, 196.493, 212.468, 
  0., 1.141, 1.44, 3., 4.793, 46., 73.485, "", "", "", "", 7406., 908437., 
  1451.233, 11.831, 5944., 9.496, 0.021, 48.3, "tests performed", "", "", "", 
  "", "", "", "", "", "", 47.22, 625976., 231.447, 39.7, 14.312, 9.842, 
  94277.965, 0.2, 128.275, 4.42, 20.9, 26., "", 4.51, 82.25, 0.916}, 
 {"LUX", "Europe", "Luxembourg", "2020-10-14", 10030., 190., 130.143, 133., 
  0., 0.714, 16022.979, 303.526, 207.904, 212.468, 0., 1.141, 1.48, 4., 6.39, 
  44., 70.29, "", "", "", "", 6763., 915200., 1462.037, 10.804, 5932., 9.476, 
  0.022, 45.6, "tests performed", "", "", "", "", "", "", "", "", "", 47.22, 
  625976., 231.447, 39.7, 14.312, 9.842, 94277.965, 0.2, 128.275, 4.42, 20.9, 
  26., "", 4.51, 82.25, 0.916}, {"LUX", "Europe", "Luxembourg", "2020-10-15", 
  10244., 214., 146.429, 133., 0., 0.571, 16364.845, 341.866, 233.92, 
  212.468, 0., 0.913, 1.52, 4., 6.39, 41., 65.498, "", "", "", "", 8641., 
  923841., 1475.841, 13.804, 6064., 9.687, 0.024, 41.4, "tests performed", 
  "", "", "", "", "", "", "", "", "", 47.22, 625976., 231.447, 39.7, 14.312, 
  9.842, 94277.965, 0.2, 128.275, 4.42, 20.9, 26., "", 4.51, 82.25, 0.916}, 
 {"LUX", "Europe", "Luxembourg", "2020-10-16", 10471., 227., 158.714, 133., 
  0., 0.429, 16727.478, 362.634, 253.547, 212.468, 0., 0.685, 1.56, 4., 6.39, 
  49., 78.278, "", "", "", "", 8242., 932083., 1489.008, 13.167, 6248., 
  9.981, 0.025, 39.4, "tests performed", "", "", "", "", "", "", "", "", "", 
  47.22, 625976., 231.447, 39.7, 14.312, 9.842, 94277.965, 0.2, 128.275, 
  4.42, 20.9, 26., "", 4.51, 82.25, 0.916}, {"LUX", "Europe", "Luxembourg", 
  "2020-10-17", 10471., 0., 136.714, 133., 0., 0.286, 16727.478, 0., 218.402, 
  212.468, 0., 0.456, 1.6, 3., 4.793, 53., 84.668, "", "", "", "", 8621., 
  940704., 1502.78, 13.772, 6726., 10.745, 0.02, 49.2, "tests performed", "", 
  "", "", "", "", "", "", "", "", 47.22, 625976., 231.447, 39.7, 14.312, 
  9.842, 94277.965, 0.2, 128.275, 4.42, 20.9, 26., "", 4.51, 82.25, 0.916}, 
 {"LUX", "Europe", "Luxembourg", "2020-10-18", 10888., 417., 166.571, 133., 
  0., 0.143, 17393.638, 666.16, 266.099, 212.468, 0., 0.228, 1.65, 4., 6.39, 
  57., 91.058, "", "", "", "", 1049., 941753., 1504.455, 1.676, 6762., 
  10.802, 0.025, 40.6, "tests performed", "", "", "", "", "", "", "", "", "", 
  47.22, 625976., 231.447, 39.7, 14.312, 9.842, 94277.965, 0.2, 128.275, 
  4.42, 20.9, 26., "", 4.51, 82.25, 0.916}, {"LUX", "Europe", "Luxembourg", 
  "2020-10-19", 11010., 122., 182.714, 135., 2., 0.286, 17588.534, 194.896, 
  291.887, 215.663, 3.195, 0.456, 1.63, 5., 7.988, 61., 97.448, "", "", "", 
  "", 5875., 947628., 1513.841, 9.385, 6657., 10.635, 0.027, 36.4, 
  "tests performed", "", "", "", "", "", "", "", "", "", 47.22, 625976., 
  231.447, 39.7, 14.312, 9.842, 94277.965, 0.2, 128.275, 4.42, 20.9, 26., "", 
  4.51, 82.25, 0.916}, {"LUX", "Europe", "Luxembourg", "2020-10-20", 11241., 
  231., 200.143, 136., 1., 0.429, 17957.557, 369.024, 319.729, 217.261, 
  1.598, 0.685, 1.68, 7., 11.183, 68., 108.63, "", "", "", "", 7743., 
  955371., 1526.21, 12.369, 6705., 10.711, 0.03, 33.5, "tests performed", "", 
  "", "", "", "", "", "", "", "", 52.78, 625976., 231.447, 39.7, 14.312, 
  9.842, 94277.965, 0.2, 128.275, 4.42, 20.9, 26., "", 4.51, 82.25, 0.916}, 
 {"LUX", "Europe", "Luxembourg", "2020-10-21", 11671., 430., 234.429, 138., 
  2., 0.714, 18644.485, 686.927, 374.501, 220.456, 3.195, 1.141, 1.73, 8., 
  12.78, 69., 110.228, "", "", "", "", 13703., 969074., 1548.101, 21.891, 
  7696., 12.294, 0.03, 32.8, "tests performed", "", "", "", "", "", "", "", 
  "", "", 52.78, 625976., 231.447, 39.7, 14.312, 9.842, 94277.965, 0.2, 
  128.275, 4.42, 20.9, 26., "", 4.51, 82.25, 0.916}, 
 {"LUX", "Europe", "Luxembourg", "2020-10-22", 12333., 662., 298.429, 140., 
  2., 1., 19702.033, 1057.549, 476.741, 223.651, 3.195, 1.598, 1.76, 10., 
  15.975, 86., 137.385, "", "", "", "", 8933., 978007., 1562.371, 14.271, 
  7738., 12.361, 0.039, 25.9, "tests performed", "", "", "", "", "", "", "", 
  "", "", 52.78, 625976., 231.447, 39.7, 14.312, 9.842, 94277.965, 0.2, 
  128.275, 4.42, 20.9, 26., "", 4.51, 82.25, 0.916}, 
 {"LUX", "Europe", "Luxembourg", "2020-10-23", 12851., 518., 340., 141., 1., 
  1.143, 20529.541, 827.508, 543.152, 225.248, 1.598, 1.826, 1.75, 11., 
  17.573, 88., 140.58, "", "", "", "", 11949., 989956., 1581.46, 19.089, 
  8268., 13.208, 0.041, 24.3, "tests performed", "", "", "", "", "", "", "", 
  "", "", 52.78, 625976., 231.447, 39.7, 14.312, 9.842, 94277.965, 0.2, 
  128.275, 4.42, 20.9, 26., "", 4.51, 82.25, 0.916}, 
 {"LUX", "Europe", "Luxembourg", "2020-10-24", 12851., 0., 340., 141., 0., 
  1.143, 20529.541, 0., 543.152, 225.248, 0., 1.826, 1.74, 12., 19.17, 103., 
  164.543, "", "", "", "", 10364., 1.00032*^6, 1598.017, 16.557, 8517., 
  13.606, 0.04, 25., "tests performed", "", "", "", "", "", "", "", "", "", 
  52.78, 625976., 231.447, 39.7, 14.312, 9.842, 94277.965, 0.2, 128.275, 
  4.42, 20.9, 26., "", 4.51, 82.25, 0.916}, {"LUX", "Europe", "Luxembourg", 
  "2020-10-25", 12851., 0., 280.429, 141., 0., 1.143, 20529.541, 0., 447.986, 
  225.248, 0., 1.826, 1.75, 12., 19.17, 114., 182.116, "", "", "", "", 1902., 
  1.002222*^6, 1601.055, 3.038, 8638., 13.799, 0.032, 30.8, 
  "tests performed", "", "", "", "", "", "", "", "", "", 52.78, 625976., 
  231.447, 39.7, 14.312, 9.842, 94277.965, 0.2, 128.275, 4.42, 20.9, 26., "", 
  4.51, 82.25, 0.916}, {"LUX", "Europe", "Luxembourg", "2020-10-26", 14399., 
  1548., 484.143, 147., 6., 1.714, 23002.479, 2472.938, 773.421, 234.833, 
  9.585, 2.739, 1.8, 16., 25.56, 114., 182.116, "", "", "", "", 8862., 
  1.011084*^6, 1615.212, 14.157, 9065., 14.481, 0.053, 18.7, 
  "tests performed", "", "", "", "", "", "", "", "", "", 52.78, 625976., 
  231.447, 39.7, 14.312, 9.842, 94277.965, 0.2, 128.275, 4.42, 20.9, 26., "", 
  4.51, 82.25, 0.916}, {"LUX", "Europe", "Luxembourg", "2020-10-27", 14884., 
  485., 520.429, 147., 0., 1.571, 23777.269, 774.79, 831.387, 234.833, 0., 
  2.51, 1.73, 16., 25.56, 132., 210.871, "", "", "", "", 12342., 1.023426*^6, 
  1634.928, 19.716, 9722., 15.531, 0.054, 18.7, "tests performed", "", "", 
  "", "", "", "", "", "", "", 52.78, 625976., 231.447, 39.7, 14.312, 9.842, 
  94277.965, 0.2, 128.275, 4.42, 20.9, 26., "", 4.51, 82.25, 0.916}, 
 {"LUX", "Europe", "Luxembourg", "2020-10-28", 15659., 775., 569.714, 147., 
  0., 1.286, 25015.336, 1238.067, 910.122, 234.833, 0., 2.054, 1.66, 21., 
  33.548, 140., 223.651, "", "", "", "", 8646., 1.032072*^6, 1648.741, 
  13.812, 9000., 14.378, 0.063, 15.8, "tests performed", "", "", "", "", "", 
  "", "", "", "", 52.78, 625976., 231.447, 39.7, 14.312, 9.842, 94277.965, 
  0.2, 128.275, 4.42, 20.9, 26., "", 4.51, 82.25, 0.916}, 
 {"LUX", "Europe", "Luxembourg", "2020-10-29", 16356., 697., 574.714, 150., 
  3., 1.429, 26128.797, 1113.461, 918.109, 239.626, 4.793, 2.282, 1.59, 24., 
  38.34, 150., 239.626, "", "", "", "", 12745., 1.044817*^6, 1669.101, 20.36, 
  9544., 15.247, 0.06, 16.6, "tests performed", "", "", "", "", "", "", "", 
  "", "", 52.78, 625976., 231.447, 39.7, 14.312, 9.842, 94277.965, 0.2, 
  128.275, 4.42, 20.9, 26., "", 4.51, 82.25, 0.916}, 
 {"LUX", "Europe", "Luxembourg", "2020-10-30", 17134., 778., 611.857, 152., 
  2., 1.571, 27371.656, 1242.859, 977.445, 242.821, 3.195, 2.51, 1.55, 26., 
  41.535, 169., 269.978, "", "", "", "", 14097., 1.058914*^6, 1691.621, 
  22.52, 9851., 15.737, 0.062, 16.1, "tests performed", "", "", "", "", "", 
  "", "", "", "", 56.48, 625976., 231.447, 39.7, 14.312, 9.842, 94277.965, 
  0.2, 128.275, 4.42, 20.9, 26., "", 4.51, 82.25, 0.916}, 
 {"LUX", "Europe", "Luxembourg", "2020-10-31", 17134., 0., 611.857, 152., 0., 
  1.571, 27371.656, 0., 977.445, 242.821, 0., 2.51, 1.5, 27., 43.133, 168., 
  268.381, "", "", "", "", 13516., 1.07243*^6, 1713.213, 21.592, 10301., 
  16.456, 0.059, 16.8, "tests performed", "", "", "", "", "", "", "", "", "", 
  56.48, 625976., 231.447, 39.7, 14.312, 9.842, 94277.965, 0.2, 128.275, 
  4.42, 20.9, 26., "", 4.51, 82.25, 0.916}, {"LUX", "Europe", "Luxembourg", 
  "2020-11-01", 17134., 0., 611.857, 152., 0., 1.571, 27371.656, 0., 977.445, 
  242.821, 0., 2.51, 1.47, 29., 46.328, 179., 285.953, "", "", "", "", 6439., 
  1.078869*^6, 1723.499, 10.286, 10950., 17.493, 0.056, 17.9, 
  "tests performed", "", "", "", "", "", "", "", "", "", 56.48, 625976., 
  231.447, 39.7, 14.312, 9.842, 94277.965, 0.2, 128.275, 4.42, 20.9, 26., "", 
  4.51, 82.25, 0.916}, {"LUX", "Europe", "Luxembourg", "2020-11-02", 19101., 
  1967., 671.714, 160., 8., 1.857, 30513.949, 3142.293, 1073.067, 255.601, 
  12.78, 2.967, 1.45, 29., 46.328, 203., 324.294, "", "", "", "", 8252., 
  1.087121*^6, 1736.682, 13.183, 10862., 17.352, 0.062, 16.2, 
  "tests performed", "", "", "", "", "", "", "", "", "", 56.48, 625976., 
  231.447, 39.7, 14.312, 9.842, 94277.965, 0.2, 128.275, 4.42, 20.9, 26., "", 
  4.51, 82.25, 0.916}, {"LUX", "Europe", "Luxembourg", "2020-11-03", 19634., 
  533., 678.571, 167., 7., 2.857, 31365.42, 851.47, 1084.021, 266.783, 
  11.183, 4.564, 1.39, 30., 47.925, 224., 357.841, "", "", "", "", 10941., 
  1.098062*^6, 1754.16, 17.478, 10662., 17.033, 0.064, 15.7, 
  "tests performed", "", "", "", "", "", "", "", "", "", 56.48, 625976., 
  231.447, 39.7, 14.312, 9.842, 94277.965, 0.2, 128.275, 4.42, 20.9, 26., "", 
  4.51, 82.25, 0.916}, {"LUX", "Europe", "Luxembourg", "2020-11-04", 20344., 
  710., 669.286, 171., 4., 3.429, 32499.649, 1134.229, 1069.187, 273.173, 
  6.39, 5.477, 1.33, 36., 57.51, 215., 343.464, "", "", "", "", 12176., 
  1.110238*^6, 1773.611, 19.451, 11167., 17.839, 0.06, 16.7, 
  "tests performed", "", "", "", "", "", "", "", "", "", 56.48, 625976., 
  231.447, 39.7, 14.312, 9.842, 94277.965, 0.2, 128.275, 4.42, 20.9, 26., "", 
  4.51, 82.25, 0.916}, {"LUX", "Europe", "Luxembourg", "2020-11-05", 21147., 
  803., 684.429, 177., 6., 3.857, 33782.445, 1282.797, 1093.378, 282.758, 
  9.585, 6.162, 1.27, 37., 59.108, 208., 332.281, "", "", "", "", 12513., 
  1.122751*^6, 1793.601, 19.99, 11133., 17.785, 0.061, 16.3, 
  "tests performed", "", "", "", "", "", "", "", "", "", 56.48, 625976., 
  231.447, 39.7, 14.312, 9.842, 94277.965, 0.2, 128.275, 4.42, 20.9, 26., "", 
  4.51, 82.25, 0.916}, {"LUX", "Europe", "Luxembourg", "2020-11-06", 21806., 
  659., 667.429, 180., 3., 4., 34835.201, 1052.756, 1066.221, 287.551, 4.793, 
  6.39, 1.23, 41., 65.498, 208., 332.281, "", "", "", "", 13012., 
  1.135763*^6, 1814.387, 20.787, 10978., 17.537, 0.061, 16.4, 
  "tests performed", "", "", "", "", "", "", "", "", "", 56.48, 625976., 
  231.447, 39.7, 14.312, 9.842, 94277.965, 0.2, 128.275, 4.42, 20.9, 26., "", 
  4.51, 82.25, 0.916}, {"LUX", "Europe", "Luxembourg", "2020-11-07", 21806., 
  0., 667.429, 180., 0., 4., 34835.201, 0., 1066.221, 287.551, 0., 6.39, 1.2, 
  36., 57.51, 204., 325.891, "", "", "", "", 10519., 1.146282*^6, 1831.192, 
  16.804, 10550., 16.854, 0.063, 15.8, "tests performed", "", "", "", "", "", 
  "", "", "", "", 56.48, 625976., 231.447, 39.7, 14.312, 9.842, 94277.965, 
  0.2, 128.275, 4.42, 20.9, 26., "", 4.51, 82.25, 0.916}, 
 {"LUX", "Europe", "Luxembourg", "2020-11-08", 21806., 0., 667.429, 180., 0., 
  4., 34835.201, 0., 1066.221, 287.551, 0., 6.39, 1.18, 40., 63.9, 198., 
  316.306, "", "", "", "", 1079., 1.147361*^6, 1832.915, 1.724, 9785., 
  15.632, 0.068, 14.7, "tests performed", "", "", "", "", "", "", "", "", "", 
  56.48, 625976., 231.447, 39.7, 14.312, 9.842, 94277.965, 0.2, 128.275, 
  4.42, 20.9, 26., "", 4.51, 82.25, 0.916}, {"LUX", "Europe", "Luxembourg", 
  "2020-11-09", 23227., 1421., 589.429, 193., 13., 4.714, 37105.256, 
  2270.055, 941.615, 308.319, 20.768, 7.531, 1.16, 42., 67.095, 207., 
  330.684, "", "", "", "", 10806., 1.158167*^6, 1850.178, 17.263, 10149., 
  16.213, 0.058, 17.2, "tests performed", "", "", "", "", "", "", "", "", "", 
  56.48, 625976., 231.447, 39.7, 14.312, 9.842, 94277.965, 0.2, 128.275, 
  4.42, 20.9, 26., "", 4.51, 82.25, 0.916}, {"LUX", "Europe", "Luxembourg", 
  "2020-11-10", 23710., 483., 582.286, 198., 5., 4.429, 37876.852, 771.595, 
  930.205, 316.306, 7.988, 7.075, 1.15, 38., 60.705, 219., 349.854, "", "", 
  "", "", 11738., 1.169905*^6, 1868.929, 18.752, 10263., 16.395, 0.057, 17.6, 
  "tests performed", "", "", "", "", "", "", "", "", "", 56.48, 625976., 
  231.447, 39.7, 14.312, 9.842, 94277.965, 0.2, 128.275, 4.42, 20.9, 26., "", 
  4.51, 82.25, 0.916}, {"LUX", "Europe", "Luxembourg", "2020-11-11", 23710., 
  0., 480.857, 198., 0., 3.857, 37876.852, 0., 768.172, 316.306, 0., 6.162, 
  1.13, 39., 62.303, 215., 343.464, "", "", "", "", 11429., 1.181334*^6, 
  1887.187, 18.258, 10157., 16.226, 0.047, 21.1, "tests performed", "", "", 
  "", "", "", "", "", "", "", 56.48, 625976., 231.447, 39.7, 14.312, 9.842, 
  94277.965, 0.2, 128.275, 4.42, 20.9, 26., "", 4.51, 82.25, 0.916}, 
 {"LUX", "Europe", "Luxembourg", "2020-11-12", 25218., 1508., 581.571, 211., 
  13., 4.857, 40285.89, 2409.038, 929.063, 337.074, 20.768, 7.759, 1.15, 41., 
  65.498, 220., 351.451, "", "", "", "", 12427., 1.193761*^6, 1907.04, 
  19.852, 10144., 16.205, 0.057, 17.4, "tests performed", "", "", "", "", "", 
  "", "", "", "", 56.48, 625976., 231.447, 39.7, 14.312, 9.842, 94277.965, 
  0.2, 128.275, 4.42, 20.9, 26., "", 4.51, 82.25, 0.916}, 
 {"LUX", "Europe", "Luxembourg", "2020-11-13", 25931., 713., 589.286, 219., 
  8., 5.571, 41424.911, 1139.021, 941.387, 349.854, 12.78, 8.9, 1.13, 43., 
  68.693, 208., 332.281, "", "", "", "", 10852., 1.204613*^6, 1924.376, 
  17.336, 9836., 15.713, 0.06, 16.7, "tests performed", "", "", "", "", "", 
  "", "", "", "", 56.48, 625976., 231.447, 39.7, 14.312, 9.842, 94277.965, 
  0.2, 128.275, 4.42, 20.9, 26., "", 4.51, 82.25, 0.916}, 
 {"LUX", "Europe", "Luxembourg", "2020-11-14", 25931., 0., 589.286, 219., 0., 
  5.571, 41424.911, 0., 941.387, 349.854, 0., 8.9, 1.11, 46., 73.485, 206., 
  329.086, "", "", "", "", 9655., 1.214268*^6, 1939.8, 15.424, 9712., 15.515, 
  0.061, 16.5, "tests performed", "", "", "", "", "", "", "", "", "", 56.48, 
  625976., 231.447, 39.7, 14.312, 9.842, 94277.965, 0.2, 128.275, 4.42, 20.9, 
  26., "", 4.51, 82.25, 0.916}, {"LUX", "Europe", "Luxembourg", "2020-11-15", 
  25931., 0., 589.286, 219., 0., 5.571, 41424.911, 0., 941.387, 349.854, 0., 
  8.9, 1.09, 46., 73.485, 211., 337.074, "", "", "", "", 797., 1.215065*^6, 
  1941.073, 1.273, 9672., 15.451, 0.061, 16.4, "tests performed", "", "", "", 
  "", "", "", "", "", "", 56.48, 625976., 231.447, 39.7, 14.312, 9.842, 
  94277.965, 0.2, 128.275, 4.42, 20.9, 26., "", 4.51, 82.25, 0.916}, 
 {"LUX", "Europe", "Luxembourg", "2020-11-16", 27256., 1325., 575.571, 236., 
  17., 6.143, 43541.605, 2116.695, 919.478, 377.011, 27.158, 9.813, 1.07, 
  48., 76.68, 236., 377.011, "", "", "", "", 8802., 1.223867*^6, 1955.134, 
  14.061, 9386., 14.994, 0.061, 16.3, "tests performed", "", "", "", "", "", 
  "", "", "", "", 56.48, 625976., 231.447, 39.7, 14.312, 9.842, 94277.965, 
  0.2, 128.275, 4.42, 20.9, 26., "", 4.51, 82.25, 0.916}, 
 {"LUX", "Europe", "Luxembourg", "2020-11-17", 27681., 425., 567.286, 240., 
  4., 6., 44220.545, 678.94, 906.242, 383.401, 6.39, 9.585, 1.07, 48., 76.68, 
  247., 394.584, "", "", "", "", 14245., 1.238112*^6, 1977.891, 22.756, 
  9744., 15.566, 0.058, 17.2, "tests performed", "", "", "", "", "", "", "", 
  "", "", 56.48, 625976., 231.447, 39.7, 14.312, 9.842, 94277.965, 0.2, 
  128.275, 4.42, 20.9, 26., "", 4.51, 82.25, 0.916}, 
 {"LUX", "Europe", "Luxembourg", "2020-11-18", 28573., 892., 694.714, 248., 
  8., 7.143, 45645.52, 1424.975, 1109.81, 396.181, 12.78, 11.411, 1.06, 44., 
  70.29, 221., 353.049, "", "", "", "", 11016., 1.249128*^6, 1995.489, 
  17.598, 9685., 15.472, 0.072, 13.9, "tests performed", "", "", "", "", "", 
  "", "", "", "", 56.48, 625976., 231.447, 39.7, 14.312, 9.842, 94277.965, 
  0.2, 128.275, 4.42, 20.9, 26., "", 4.51, 82.25, 0.916}, 
 {"LUX", "Europe", "Luxembourg", "2020-11-19", 29243., 670., 575., 254., 6., 
  6.143, 46715.849, 1070.329, 918.566, 405.766, 9.585, 9.813, 1.04, 43., 
  68.693, 222., 354.646, "", "", "", "", 11777., 1.260905*^6, 2014.302, 
  18.814, 9592., 15.323, 0.06, 16.7, "tests performed", "", "", "", "", "", 
  "", "", "", "", 56.48, 625976., 231.447, 39.7, 14.312, 9.842, 94277.965, 
  0.2, 128.275, 4.42, 20.9, 26., "", 4.51, 82.25, 0.916}, 
 {"LUX", "Europe", "Luxembourg", "2020-11-20", 29762., 519., 547.286, 260., 
  6., 5.857, 47544.954, 829.105, 874.292, 415.351, 9.585, 9.357, 1.03, 41., 
  65.498, 224., 357.841, "", "", "", "", 10237., 1.271142*^6, 2030.656, 
  16.354, 9504., 15.183, 0.058, 17.4, "tests performed", "", "", "", "", "", 
  "", "", "", "", 56.48, 625976., 231.447, 39.7, 14.312, 9.842, 94277.965, 
  0.2, 128.275, 4.42, 20.9, 26., "", 4.51, 82.25, 0.916}, 
 {"LUX", "Europe", "Luxembourg", "2020-11-21", 29762., 0., 547.286, 260., 0., 
  5.857, 47544.954, 0., 874.292, 415.351, 0., 9.357, 1.03, 45., 71.888, 226., 
  361.036, "", "", "", "", 11715., 1.282857*^6, 2049.371, 18.715, 9798., 
  15.652, 0.056, 17.9, "tests performed", "", "", "", "", "", "", "", "", "", 
  56.48, 625976., 231.447, 39.7, 14.312, 9.842, 94277.965, 0.2, 128.275, 
  4.42, 20.9, 26., "", 4.51, 82.25, 0.916}, {"LUX", "Europe", "Luxembourg", 
  "2020-11-22", 29762., 0., 547.286, 260., 0., 5.857, 47544.954, 0., 874.292, 
  415.351, 0., 9.357, 1.03, 47., 75.083, 242., 386.596, "", "", "", "", 
  1870., 1.284727*^6, 2052.358, 2.987, 9952., 15.898, 0.055, 18.2, 
  "tests performed", "", "", "", "", "", "", "", "", "", 56.48, 625976., 
  231.447, 39.7, 14.312, 9.842, 94277.965, 0.2, 128.275, 4.42, 20.9, 26., "", 
  4.51, 82.25, 0.916}, {"LUX", "Europe", "Luxembourg", "2020-11-23", 31111., 
  1349., 550.714, 273., 13., 5.286, 49699.988, 2155.035, 879.769, 436.119, 
  20.768, 8.444, 1.03, 46., 73.485, 237., 378.609, "", "", "", "", 9487., 
  1.294214*^6, 2067.514, 15.156, 10050., 16.055, 0.055, 18.2, 
  "tests performed", "", "", "", "", "", "", "", "", "", 56.48, 625976., 
  231.447, 39.7, 14.312, 9.842, 94277.965, 0.2, 128.275, 4.42, 20.9, 26., "", 
  4.51, 82.25, 0.916}, {"LUX", "Europe", "Luxembourg", "2020-11-24", 31484., 
  373., 543.286, 283., 10., 6.143, 50295.858, 595.869, 867.902, 452.094, 
  15.975, 9.813, 1.03, 43., 68.693, 225., 359.439, "", "", "", "", 12876., 
  1.30709*^6, 2088.083, 20.569, 9854., 15.742, 0.055, 18.1, 
  "tests performed", "", "", "", "", "", "", "", "", "", 56.48, 625976., 
  231.447, 39.7, 14.312, 9.842, 94277.965, 0.2, 128.275, 4.42, 20.9, 26., "", 
  4.51, 82.25, 0.916}, {"LUX", "Europe", "Luxembourg", "2020-11-25", 32100., 
  616., 503.857, 288., 5., 5.714, 51279.921, 984.063, 804.914, 460.082, 
  7.988, 9.129, 1.03, 44., 70.29, 224., 357.841, "", "", "", "", 12841., 
  1.319931*^6, 2108.597, 20.514, 10115., 16.159, 0.05, 20.1, 
  "tests performed", "", "", "", "", "", "", "", "", "", 56.48, 625976., 
  231.447, 39.7, 14.312, 9.842, 94277.965, 0.2, 128.275, 4.42, 20.9, 26., "", 
  4.51, 82.25, 0.916}, {"LUX", "Europe", "Luxembourg", "2020-11-26", 32873., 
  773., 518.571, 294., 6., 5.714, 52514.793, 1234.872, 828.421, 469.667, 
  9.585, 9.129, 1.02, 43., 68.693, 221., 353.049, "", "", "", "", 11427., 
  1.331358*^6, 2126.852, 18.255, 10065., 16.079, 0.052, 19.4, 
  "tests performed", "", "", "", "", "", "", "", "", "", 60.19, 625976., 
  231.447, 39.7, 14.312, 9.842, 94277.965, 0.2, 128.275, 4.42, 20.9, 26., "", 
  4.51, 82.25, 0.916}, {"LUX", "Europe", "Luxembourg", "2020-11-27", 33409., 
  536., 521., 300., 6., 5.714, 53371.056, 856.263, 832.3, 479.252, 9.585, 
  9.129, 1.02, 41., 65.498, 206., 329.086, "", "", "", "", 11593., 
  1.342951*^6, 2145.371, 18.52, 10258., 16.387, 0.051, 19.7, 
  "tests performed", "", "", "", "", "", "", "", "", "", 60.19, 625976., 
  231.447, 39.7, 14.312, 9.842, 94277.965, 0.2, 128.275, 4.42, 20.9, 26., "", 
  4.51, 82.25, 0.916}, {"LUX", "Europe", "Luxembourg", "2020-11-28", 33409., 
  0., 521., 300., 0., 5.714, 53371.056, 0., 832.3, 479.252, 0., 9.129, 1.03, 
  42., 67.095, 203., 324.294, "", "", "", "", 10452., 1.353403*^6, 2162.069, 
  16.697, 10078., 16.1, 0.052, 19.3, "tests performed", "", "", "", "", "", 
  "", "", "", "", 60.19, 625976., 231.447, 39.7, 14.312, 9.842, 94277.965, 
  0.2, 128.275, 4.42, 20.9, 26., "", 4.51, 82.25, 0.916}, 
 {"LUX", "Europe", "Luxembourg", "2020-11-29", 33409., 0., 521., 300., 0., 
  5.714, 53371.056, 0., 832.3, 479.252, 0., 9.129, 1.03, 42., 67.095, 214., 
  341.866, "", "", "", "", 856., 1.354259*^6, 2163.436, 1.367, 9933., 15.868, 
  0.052, 19.1, "tests performed", "", "", "", "", "", "", "", "", "", 60.19, 
  625976., 231.447, 39.7, 14.312, 9.842, 94277.965, 0.2, 128.275, 4.42, 20.9, 
  26., "", 4.51, 82.25, 0.916}, {"LUX", "Europe", "Luxembourg", "2020-11-30", 
  34678., 1269., 509.571, 321., 21., 6.857, 55398.29, 2027.234, 814.043, 
  512.799, 33.548, 10.954, 1.03, 42., 67.095, 212., 338.671, "", "", "", "", 
  9240., 1.363499*^6, 2178.197, 14.761, 9898., 15.812, 0.051, 19.4, 
  "tests performed", "", "", "", "", "", "", "", "", "", 60.19, 625976., 
  231.447, 39.7, 14.312, 9.842, 94277.965, 0.2, 128.275, 4.42, 20.9, 26., "", 
  4.51, 82.25, 0.916}, {"LUX", "Europe", "Luxembourg", "2020-12-01", 35129., 
  451., 520.714, 330., 9., 6.714, 56118.765, 720.475, 831.844, 527.177, 
  14.378, 10.726, 1.04, 41., 65.498, 210., 335.476, "", "", "", "", 11536., 
  1.375035*^6, 2196.626, 18.429, 9706., 15.505, 0.054, 18.6, 
  "tests performed", "", "", "", "", "", "", "", "", "", 60.19, 625976., 
  231.447, 39.7, 14.312, 9.842, 94277.965, 0.2, 128.275, 4.42, 20.9, 26., "", 
  4.51, 82.25, 0.916}, {"LUX", "Europe", "Luxembourg", "2020-12-02", 35802., 
  673., 528.857, 334., 4., 6.571, 57193.886, 1075.121, 844.852, 533.567, 
  6.39, 10.498, 1.04, 41., 65.498, 202., 322.696, "", "", "", "", 11236., 
  1.386271*^6, 2214.575, 17.95, 9477., 15.14, 0.056, 17.9, "tests performed", 
  "", "", "", "", "", "", "", "", "", 60.19, 625976., 231.447, 39.7, 14.312, 
  9.842, 94277.965, 0.2, 128.275, 4.42, 20.9, 26., "", 4.51, 82.25, 0.916}, 
 {"LUX", "Europe", "Luxembourg", "2020-12-03", 36429., 627., 508., 339., 5., 
  6.429, 58195.522, 1001.636, 811.533, 541.554, 7.988, 10.27, 1.03, 41., 
  65.498, 194., 309.916, "", "", "", "", 13105., 1.399376*^6, 2235.511, 
  20.935, 9717., 15.523, 0.052, 19.1, "tests performed", "", "", "", "", "", 
  "", "", "", "", 60.19, 625976., 231.447, 39.7, 14.312, 9.842, 94277.965, 
  0.2, 128.275, 4.42, 20.9, 26., "", 4.51, 82.25, 0.916}, 
 {"LUX", "Europe", "Luxembourg", "2020-12-04", 37017., 588., 515.429, 345., 
  6., 6.429, 59134.855, 939.333, 823.4, 551.139, 9.585, 10.27, 1.04, 40., 
  63.9, 190., 303.526, "", "", "", "", 12186., 1.411562*^6, 2254.978, 19.467, 
  9802., 15.659, 0.053, 19., "tests performed", "", "", "", "", "", "", "", 
  "", "", 60.19, 625976., 231.447, 39.7, 14.312, 9.842, 94277.965, 0.2, 
  128.275, 4.42, 20.9, 26., "", 4.51, 82.25, 0.916}, 
 {"LUX", "Europe", "Luxembourg", "2020-12-05", 37017., 0., 515.429, 345., 0., 
  6.429, 59134.855, 0., 823.4, 551.139, 0., 10.27, 1.04, 40., 63.9, 191., 
  305.124, "", "", "", "", 11862., 1.423424*^6, 2273.927, 18.95, 10003., 
  15.98, 0.052, 19.4, "tests performed", "", "", "", "", "", "", "", "", "", 
  60.19, 625976., 231.447, 39.7, 14.312, 9.842, 94277.965, 0.2, 128.275, 
  4.42, 20.9, 26., "", 4.51, 82.25, 0.916}, {"LUX", "Europe", "Luxembourg", 
  "2020-12-06", 37017., 0., 515.429, 345., 0., 6.429, 59134.855, 0., 823.4, 
  551.139, 0., 10.27, 1.04, 39., 62.303, 203., 324.294, "", "", "", "", 776., 
  1.4242*^6, 2275.167, 1.24, 9992., 15.962, 0.052, 19.4, "tests performed", 
  "", "", "", "", "", "", "", "", "", 60.19, 625976., 231.447, 39.7, 14.312, 
  9.842, 94277.965, 0.2, 128.275, 4.42, 20.9, 26., "", 4.51, 82.25, 0.916}, 
 {"LUX", "Europe", "Luxembourg", "2020-12-07", 38476., 1459., 542.571, 360., 
  15., 5.571, 61465.615, 2330.76, 866.761, 575.102, 23.963, 8.9, 1.05, 43., 
  68.693, 203., 324.294, "", "", "", "", 9047., 1.433247*^6, 2289.62, 14.453, 
  9964., 15.918, 0.054, 18.4, "tests performed", "", "", "", "", "", "", "", 
  "", "", 60.19, 625976., 231.447, 39.7, 14.312, 9.842, 94277.965, 0.2, 
  128.275, 4.42, 20.9, 26., "", 4.51, 82.25, 0.916}, 
 {"LUX", "Europe", "Luxembourg", "2020-12-08", 38476., 0., 478.143, 360., 0., 
  4.286, 61465.615, 0., 763.836, 575.102, 0., 6.846, 1.03, 46., 73.485, 210., 
  335.476, "", "", "", "", 13119., 1.446366*^6, 2310.577, 20.958, 10190., 
  16.279, 0.047, 21.3, "tests performed", "", "", "", "", "", "", "", "", "", 
  60.19, 625976., 231.447, 39.7, 14.312, 9.842, 94277.965, 0.2, 128.275, 
  4.42, 20.9, 26., "", 4.51, 82.25, 0.916}, {"LUX", "Europe", "Luxembourg", 
  "2020-12-09", 38476., 0., 382., 360., 0., 3.714, 61465.615, 0., 610.247, 
  575.102, 0., 5.934, 1.05, 47., 75.083, 217., 346.659, "", "", "", "", 
  12057., 1.458423*^6, 2329.839, 19.261, 10307., 16.465, 0.037, 27., 
  "tests performed", "", "", "", "", "", "", "", "", "", 60.19, 625976., 
  231.447, 39.7, 14.312, 9.842, 94277.965, 0.2, 128.275, 4.42, 20.9, 26., "", 
  4.51, 82.25, 0.916}, {"LUX", "Europe", "Luxembourg", "2020-12-10", 40037., 
  1561., 515.429, 384., 24., 6.429, 63959.321, 2493.706, 823.4, 613.442, 
  38.34, 10.27, 1.1, 47., 75.083, 217., 346.659, "", "", "", "", 12693., 
  1.471116*^6, 2350.116, 20.277, 10249., 16.373, 0.05, 19.9, 
  "tests performed", "", "", "", "", "", "", "", "", "", 60.19, 625976., 
  231.447, 39.7, 14.312, 9.842, 94277.965, 0.2, 128.275, 4.42, 20.9, 26., "", 
  4.51, 82.25, 0.916}, {"LUX", "Europe", "Luxembourg", "2020-12-11", 40755., 
  718., 534., 392., 8., 6.714, 65106.33, 1147.009, 853.068, 626.222, 12.78, 
  10.726, 1.07, 47., 75.083, 221., 353.049, "", "", "", "", 12682., 
  1.483798*^6, 2370.375, 20.26, 10319., 16.485, 0.052, 19.3, 
  "tests performed", "", "", "", "", "", "", "", "", "", 60.19, 625976., 
  231.447, 39.7, 14.312, 9.842, 94277.965, 0.2, 128.275, 4.42, 20.9, 26., "", 
  4.51, 82.25, 0.916}, {"LUX", "Europe", "Luxembourg", "2020-12-12", 40755., 
  0., 534., 392., 0., 6.714, 65106.33, 0., 853.068, 626.222, 0., 10.726, 
  1.03, 46., 73.485, 226., 361.036, "", "", "", "", 9365., 1.493163*^6, 
  2385.336, 14.961, 9963., 15.916, 0.054, 18.7, "tests performed", "", "", 
  "", "", "", "", "", "", "", 60.19, 625976., 231.447, 39.7, 14.312, 9.842, 
  94277.965, 0.2, 128.275, 4.42, 20.9, 26., "", 4.51, 82.25, 0.916}, 
 {"LUX", "Europe", "Luxembourg", "2020-12-13", 40755., 0., 534., 392., 0., 
  6.714, 65106.33, 0., 853.068, 626.222, 0., 10.726, 0.99, 50., 79.875, 240., 
  383.401, "", "", "", "", 1313., 1.494476*^6, 2387.433, 2.098, 10039., 
  16.037, 0.053, 18.8, "tests performed", "", "", "", "", "", "", "", "", "", 
  60.19, 625976., 231.447, 39.7, 14.312, 9.842, 94277.965, 0.2, 128.275, 
  4.42, 20.9, 26., "", 4.51, 82.25, 0.916}, {"LUX", "Europe", "Luxembourg", 
  "2020-12-14", 41900., 1145., 489.143, 410., 18., 7.143, 66935.474, 
  1829.144, 781.408, 654.977, 28.755, 11.411, 0.96, 48., 76.68, 239., 
  381.804, "", "", "", "", 11199., 1.505675*^6, 2405.324, 17.89, 10347., 
  16.529, 0.047, 21.2, "tests performed", "", "", "", "", "", "", "", "", "", 
  60.19, 625976., 231.447, 39.7, 14.312, 9.842, 94277.965, 0.2, 128.275, 
  4.42, 20.9, 26., "", 4.51, 82.25, 0.916}, {"LUX", "Europe", "Luxembourg", 
  "2020-12-15", 42250., 350., 539.143, 418., 8., 8.286, 67494.6, 559.127, 
  861.284, 667.757, 12.78, 13.236, 0.93, 48., 76.68, 235., 375.414, "", "", 
  "", "", 13898., 1.519573*^6, 2427.526, 22.202, 10458., 16.707, 0.052, 19.4, 
  "tests performed", "", "", "", "", "", "", "", "", "", 60.19, 625976., 
  231.447, 39.7, 14.312, 9.842, 94277.965, 0.2, 128.275, 4.42, 20.9, 26., "", 
  4.51, 82.25, 0.916}, {"LUX", "Europe", "Luxembourg", "2020-12-16", 42845., 
  595., 624.143, 421., 3., 8.714, 68445.116, 950.516, 997.072, 672.55, 4.793, 
  13.921, 0.91, 47., 75.083, 230., 367.426, "", "", "", "", 12783., 
  1.532356*^6, 2447.947, 20.421, 10562., 16.873, 0.059, 16.9, 
  "tests performed", "", "", "", "", "", "", "", "", "", 60.19, 625976., 
  231.447, 39.7, 14.312, 9.842, 94277.965, 0.2, 128.275, 4.42, 20.9, 26., "", 
  4.51, 82.25, 0.916}, {"LUX", "Europe", "Luxembourg", "2020-12-17", 43279., 
  434., 463.143, 428., 7., 6.286, 69138.433, 693.317, 739.873, 683.732, 
  11.183, 10.041, 0.88, 43., 68.693, 226., 361.036, "", "", "", "", 13012., 
  1.545368*^6, 2468.734, 20.787, 10607., 16.945, 0.044, 22.9, 
  "tests performed", "", "", "", "", "", "", "", "", "", 60.19, 625976., 
  231.447, 39.7, 14.312, 9.842, 94277.965, 0.2, 128.275, 4.42, 20.9, 26., "", 
  4.51, 82.25, 0.916}, {"LUX", "Europe", "Luxembourg", "2020-12-18", 43728., 
  449., 424.714, 434., 6., 6., 69855.713, 717.28, 678.483, 693.317, 9.585, 
  9.585, 0.86, 39., 62.303, 218., 348.256, "", "", "", "", 13847., 
  1.559215*^6, 2490.854, 22.121, 10774., 17.212, 0.039, 25.4, 
  "tests performed", "", "", "", "", "", "", "", "", "", 60.19, 625976., 
  231.447, 39.7, 14.312, 9.842, 94277.965, 0.2, 128.275, 4.42, 20.9, 26., "", 
  4.51, 82.25, 0.916}, {"LUX", "Europe", "Luxembourg", "2020-12-19", 43728., 
  0., 424.714, 434., 0., 6., 69855.713, 0., 678.483, 693.317, 0., 9.585, 
  0.83, 38., 60.705, 214., 341.866, "", "", "", "", 12498., 1.571713*^6, 
  2510.82, 19.966, 11221., 17.926, 0.038, 26.4, "tests performed", "", "", 
  "", "", "", "", "", "", "", 60.19, 625976., 231.447, 39.7, 14.312, 9.842, 
  94277.965, 0.2, 128.275, 4.42, 20.9, 26., "", 4.51, 82.25, 0.916}, 
 {"LUX", "Europe", "Luxembourg", "2020-12-20", 43728., 0., 424.714, 434., 0., 
  6., 69855.713, 0., 678.483, 693.317, 0., 9.585, 0.81, 38., 60.705, 207., 
  330.684, "", "", "", "", 1018., 1.572731*^6, 2512.446, 1.626, 11179., 
  17.859, 0.038, 26.3, "tests performed", "", "", "", "", "", "", "", "", "", 
  60.19, 625976., 231.447, 39.7, 14.312, 9.842, 94277.965, 0.2, 128.275, 
  4.42, 20.9, 26., "", 4.51, 82.25, 0.916}, {"LUX", "Europe", "Luxembourg", 
  "2020-12-21", 44582., 854., 383.143, 450., 16., 5.714, 71219.983, 1364.27, 
  612.073, 718.877, 25.56, 9.129, 0.77, 39., 62.303, 193., 308.319, "", "", 
  "", "", 10501., 1.583232*^6, 2529.222, 16.775, 11080., 17.7, 0.035, 28.9, 
  "tests performed", "", "", "", "", "", "", "", "", "", 60.19, 625976., 
  231.447, 39.7, 14.312, 9.842, 94277.965, 0.2, 128.275, 4.42, 20.9, 26., "", 
  4.51, 82.25, 0.916}, {"LUX", "Europe", "Luxembourg", "2020-12-22", 44809., 
  227., 365.571, 453., 3., 5., 71582.617, 362.634, 584.002, 723.67, 4.793, 
  7.988, 0.75, 40., 63.9, 192., 306.721, "", "", "", "", 15481., 1.598713*^6, 
  2553.953, 24.731, 11306., 18.061, 0.032, 30.9, "tests performed", "", "", 
  "", "", "", "", "", "", "", 60.19, 625976., 231.447, 39.7, 14.312, 9.842, 
  94277.965, 0.2, 128.275, 4.42, 20.9, 26., "", 4.51, 82.25, 0.916}, 
 {"LUX", "Europe", "Luxembourg", "2020-12-23", 45209., 400., 337.714, 458., 
  5., 5.286, 72221.619, 639.002, 539.5, 731.657, 7.988, 8.444, 0.73, 39., 
  62.303, 171., 273.173, "", "", "", "", 12353., 1.611066*^6, 2573.687, 
  19.734, 11244., 17.962, 0.03, 33.3, "tests performed", "", "", "", "", "", 
  "", "", "", "", 60.19, 625976., 231.447, 39.7, 14.312, 9.842, 94277.965, 
  0.2, 128.275, 4.42, 20.9, 26., "", 4.51, 82.25, 0.916}, 
 {"LUX", "Europe", "Luxembourg", "2020-12-24", 45209., 0., 275.714, 458., 0., 
  4.286, 72221.619, 0., 440.455, 731.657, 0., 6.846, 0.71, 35., 55.913, 167., 
  266.783, "", "", "", "", 9081., 1.620147*^6, 2588.193, 14.507, 10683., 
  17.066, 0.026, 38.7, "tests performed", "", "", "", "", "", "", "", "", "", 
  60.19, 625976., 231.447, 39.7, 14.312, 9.842, 94277.965, 0.2, 128.275, 
  4.42, 20.9, 26., "", 4.51, 82.25, 0.916}, {"LUX", "Europe", "Luxembourg", 
  "2020-12-25", 45209., 0., 211.571, 458., 0., 3.429, 72221.619, 0., 337.986, 
  731.657, 0., 5.477, 0.72, 35., 55.913, 165., 263.588, "", "", "", "", 
  1056., 1.621203*^6, 2589.88, 1.687, 8855., 14.146, 0.024, 41.9, 
  "tests performed", "", "", "", "", "", "", "", "", "", 60.19, 625976., 
  231.447, 39.7, 14.312, 9.842, 94277.965, 0.2, 128.275, 4.42, 20.9, 26., "", 
  4.51, 82.25, 0.916}, {"LUX", "Europe", "Luxembourg", "2020-12-26", 45209., 
  0., 211.571, 458., 0., 3.429, 72221.619, 0., 337.986, 731.657, 0., 5.477, 
  0.74, 39., 62.303, 166., 265.186, "", "", "", "", 1101., 1.622304*^6, 
  2591.639, 1.759, 7227., 11.545, 0.029, 34.2, "tests performed", "", "", "", 
  "", "", "", "", "", "", 60.19, 625976., 231.447, 39.7, 14.312, 9.842, 
  94277.965, 0.2, 128.275, 4.42, 20.9, 26., "", 4.51, 82.25, 0.916}, 
 {"LUX", "Europe", "Luxembourg", "2020-12-27", 45209., 0., 211.571, 458., 0., 
  3.429, 72221.619, 0., 337.986, 731.657, 0., 5.477, 0.76, 32., 51.12, 150., 
  239.626, "", "", "", "", 300., 1.622604*^6, 2592.119, 0.479, 7125., 11.382, 
  0.03, 33.7, "tests performed", "", "", "", "", "", "", "", "", "", 60.19, 
  625976., 231.447, 39.7, 14.312, 9.842, 94277.965, 0.2, 128.275, 4.42, 20.9, 
  26., "", 4.51, 82.25, 0.916}, {"LUX", "Europe", "Luxembourg", "2020-12-28", 
  45849., 640., 181., 487., 29., 5.286, 73244.022, 1022.403, 289.148, 
  777.985, 46.328, 8.444, 0.77, 32., 51.12, 157., 250.808, "", "", "", "", 
  7136., 1.62974*^6, 2603.518, 11.4, 6644., 10.614, 0.027, 36.7, 
  "tests performed", "", "", "", "", "", "", "", "", "", 67.59, 625976., 
  231.447, 39.7, 14.312, 9.842, 94277.965, 0.2, 128.275, 4.42, 20.9, 26., "", 
  4.51, 82.25, 0.916}, {"LUX", "Europe", "Luxembourg", "2020-12-29", 46088., 
  239., 182.714, 489., 2., 5.143, 73625.826, 381.804, 291.887, 781.18, 3.195, 
  8.216, 0.78, 31., 49.523, 147., 234.833, "", "", "", "", 8849., 
  1.638589*^6, 2617.655, 14.136, 5697., 9.101, 0.032, 31.2, 
  "tests performed", "", "", "", "", "", "", "", "", "", 67.59, 625976., 
  231.447, 39.7, 14.312, 9.842, 94277.965, 0.2, 128.275, 4.42, 20.9, 26., "", 
  4.51, 82.25, 0.916}, {"LUX", "Europe", "Luxembourg", "2020-12-30", 46415., 
  327., 172.286, 495., 6., 5.286, 74148.21, 522.384, 275.227, 790.765, 9.585, 
  8.444, 0.77, 31., 49.523, 132., 210.871, "", "", "", "", 8607., 
  1.647196*^6, 2631.404, 13.75, 5161., 8.245, 0.033, 30., "tests performed", 
  1200., 1200., "", "", "", 0.19, 0.19, "", "", 67.59, 625976., 231.447, 
  39.7, 14.312, 9.842, 94277.965, 0.2, 128.275, 4.42, 20.9, 26., "", 4.51, 
  82.25, 0.916}, {"LUX", "Europe", "Luxembourg", "2020-12-31", 46415., 0., 
  172.286, 495., 0., 5.286, 74148.21, 0., 275.227, 790.765, 0., 8.444, 0.76, 
  33., 52.718, 136., 217.261, "", "", "", "", 4470., 1.651666*^6, 2638.545, 
  7.141, 4503., 7.194, 0.038, 26.1, "tests performed", "", "", "", "", 62., 
  "", "", "", 99., 67.59, 625976., 231.447, 39.7, 14.312, 9.842, 94277.965, 
  0.2, 128.275, 4.42, 20.9, 26., "", 4.51, 82.25, 0.916}, 
 {"LUX", "Europe", "Luxembourg", "2021-01-01", 46415., 0., 172.286, 495., 0., 
  5.286, 74148.21, 0., 275.227, 790.765, 0., 8.444, 0.78, 32., 51.12, 125., 
  199.688, "", "", "", "", 337., 1.652003*^6, 2639.084, 0.538, 4400., 7.029, 
  0.039, 25.5, "tests performed", "", "", "", "", 62., "", "", "", 99., 
  67.59, 625976., 231.447, 39.7, 14.312, 9.842, 94277.965, 0.2, 128.275, 
  4.42, 20.9, 26., "", 4.51, 82.25, 0.916}, {"LUX", "Europe", "Luxembourg", 
  "2021-01-02", 46415., 0., 172.286, 495., 0., 5.286, 74148.21, 0., 275.227, 
  790.765, 0., 8.444, 0.82, 30., 47.925, 125., 199.688, "", "", "", "", 
  3928., 1.655931*^6, 2645.359, 6.275, 4804., 7.674, 0.036, 27.9, 
  "tests performed", "", "", "", "", 62., "", "", "", 99., 67.59, 625976., 
  231.447, 39.7, 14.312, 9.842, 94277.965, 0.2, 128.275, 4.42, 20.9, 26., "", 
  4.51, 82.25, 0.916}, {"LUX", "Europe", "Luxembourg", "2021-01-03", 46415., 
  0., 172.286, 495., 0., 5.286, 74148.21, 0., 275.227, 790.765, 0., 8.444, 
  0.86, 34., 54.315, 125., 199.688, "", "", "", "", 618., 1.656549*^6, 
  2646.346, 0.987, 4849., 7.746, 0.036, 28.1, "tests performed", "", "", "", 
  "", 62., "", "", "", 99., 67.59, 625976., 231.447, 39.7, 14.312, 9.842, 
  94277.965, 0.2, 128.275, 4.42, 20.9, 26., "", 4.51, 82.25, 0.916}, 
 {"LUX", "Europe", "Luxembourg", "2021-01-04", 46986., 571., 162.429, 508., 
  13., 3., 75060.386, 912.176, 259.481, 811.533, 20.768, 4.793, 0.89, 32., 
  51.12, 123., 196.493, "", "", "", "", 9314., 1.665863*^6, 2661.225, 14.879, 
  5160., 8.243, 0.031, 31.8, "tests performed", "", "", "", "", 62., "", "", 
  "", 99., 59.26, 625976., 231.447, 39.7, 14.312, 9.842, 94277.965, 0.2, 
  128.275, 4.42, 20.9, 26., "", 4.51, 82.25, 0.916}, 
 {"LUX", "Europe", "Luxembourg", "2021-01-05", 47149., 163., 151.571, 514., 
  6., 3.571, 75320.779, 260.393, 242.136, 821.118, 9.585, 5.705, 0.89, 28., 
  44.73, 104., 166.141, "", "", "", "", 12244., 1.678107*^6, 2680.785, 19.56, 
  5645., 9.018, 0.027, 37.2, "tests performed", "", "", "", "", 62., "", "", 
  "", 99., 59.26, 625976., 231.447, 39.7, 14.312, 9.842, 94277.965, 0.2, 
  128.275, 4.42, 20.9, 26., "", 4.51, 82.25, 0.916}, 
 {"LUX", "Europe", "Luxembourg", "2021-01-06", 47430., 281., 145., 517., 3., 
  3.143, 75769.678, 448.899, 231.638, 825.91, 4.793, 5.021, 0.88, 26., 
  41.535, 104., 166.141, "", "", "", "", 10116., 1.688223*^6, 2696.945, 
  16.16, 5861., 9.363, 0.025, 40.4, "tests performed", "", "", "", "", 62., 
  "", "", "", 99., 59.26, 625976., 231.447, 39.7, 14.312, 9.842, 94277.965, 
  0.2, 128.275, 4.42, 20.9, 26., "", 4.51, 82.25, 0.916}, 
 {"LUX", "Europe", "Luxembourg", "2021-01-07", 47592., 162., 168.143, 521., 
  4., 3.714, 76028.474, 258.796, 268.609, 832.3, 6.39, 5.934, 0.87, 23., 
  36.743, 100., 159.751, "", "", "", "", 10777., 1.699*^6, 2714.162, 17.216, 
  6762., 10.802, 0.025, 40.2, "tests performed", "", "", "", "", 62., "", "", 
  "", 99., 59.26, 625976., 231.447, 39.7, 14.312, 9.842, 94277.965, 0.2, 
  128.275, 4.42, 20.9, 26., "", 4.51, 82.25, 0.916}, 
 {"LUX", "Europe", "Luxembourg", "2021-01-08", 47744., 152., 189.857, 527., 
  6., 4.571, 76271.295, 242.821, 303.298, 841.885, 9.585, 7.303, 0.87, 22., 
  35.145, 91., 145.373, "", "", "", "", 12485., 1.711485*^6, 2734.106, 
  19.945, 8497., 13.574, 0.022, 44.8, "tests performed", "", "", "", "", 62., 
  "", "", "", 99., 59.26, 625976., 231.447, 39.7, 14.312, 9.842, 94277.965, 
  0.2, 128.275, 4.42, 20.9, 26., "", 4.51, 82.25, 0.916}, 
 {"LUX", "Europe", "Luxembourg", "2021-01-09", 47744., 0., 189.857, 527., 0., 
  4.571, 76271.295, 0., 303.298, 841.885, 0., 7.303, 0.86, 21., 33.548, 93., 
  148.568, "", "", "", "", 7613., 1.719098*^6, 2746.268, 12.162, 9024., 
  14.416, 0.021, 47.5, "tests performed", "", "", "", "", 62., "", "", "", 
  99., 59.26, 625976., 231.447, 39.7, 14.312, 9.842, 94277.965, 0.2, 128.275, 
  4.42, 20.9, 26., "", 4.51, 82.25, 0.916}, {"LUX", "Europe", "Luxembourg", 
  "2021-01-10", 47744., 0., 189.857, 527., 0., 4.571, 76271.295, 0., 303.298, 
  841.885, 0., 7.303, 0.85, 23., 36.743, 92., 146.97, "", "", "", "", 637., 
  1.719735*^6, 2747.286, 1.018, 9027., 14.421, 0.021, 47.5, 
  "tests performed", "", "", "", "", 62., "", "", "", 99., 59.26, 625976., 
  231.447, 39.7, 14.312, 9.842, 94277.965, 0.2, 128.275, 4.42, 20.9, 26., "", 
  4.51, 82.25, 0.916}, {"LUX", "Europe", "Luxembourg", "2021-01-11", 48027., 
  283., 148.714, 535., 8., 3.857, 76723.389, 452.094, 237.572, 854.665, 
  12.78, 6.162, 0.84, 24., 38.34, 93., 148.568, "", "", "", "", 10406., 
  1.730141*^6, 2763.909, 16.624, 9183., 14.67, 0.016, 61.7, 
  "tests performed", 1943., 1943., "", "", 62., 0.31, 0.31, "", 99., 51.85, 
  625976., 231.447, 39.7, 14.312, 9.842, 94277.965, 0.2, 128.275, 4.42, 20.9, 
  26., "", 4.51, 82.25, 0.916}, {"LUX", "Europe", "Luxembourg", "2021-01-12", 
  48181., 154., 147.429, 538., 3., 3.429, 76969.405, 246.016, 235.518, 
  859.458, 4.793, 5.477, 0.86, 21., 33.548, 92., 146.97, "", "", "", "", 
  9765., 1.739906*^6, 2779.509, 15.6, 8828., 14.103, 0.017, 59.9, 
  "tests performed", 2372., 2372., "", 429., 114., 0.38, 0.38, "", 182., 
  51.85, 625976., 231.447, 39.7, 14.312, 9.842, 94277.965, 0.2, 128.275, 
  4.42, 20.9, 26., "", 4.51, 82.25, 0.916}, {"LUX", "Europe", "Luxembourg", 
  "2021-01-13", 48372., 191., 134.571, 542., 4., 3.571, 77274.528, 305.124, 
  214.979, 865.848, 6.39, 5.705, 0.86, 23., 36.743, 91., 145.373, "", "", "", 
  "", 8875., 1.748781*^6, 2793.687, 14.178, 8651., 13.82, 0.016, 64.3, 
  "tests performed", 2871., 2871., "", 499., 177., 0.46, 0.46, "", 283., 
  51.85, 625976., 231.447, 39.7, 14.312, 9.842, 94277.965, 0.2, 128.275, 
  4.42, 20.9, 26., "", 4.51, 82.25, 0.916}, {"LUX", "Europe", "Luxembourg", 
  "2021-01-14", 48486., 114., 127.714, 545., 3., 3.429, 77456.644, 182.116, 
  204.024, 870.64, 4.793, 5.477, 0.87, 21., 33.548, 90., 143.775, "", "", "", 
  "", 7381., 1.756162*^6, 2805.478, 11.791, 8166., 13.045, 0.016, 63.9, 
  "tests performed", 3233., 3233., "", 362., 220., 0.52, 0.52, "", 351., 
  51.85, 625976., 231.447, 39.7, 14.312, 9.842, 94277.965, 0.2, 128.275, 
  4.42, 20.9, 26., "", 4.51, 82.25, 0.916}, {"LUX", "Europe", "Luxembourg", 
  "2021-01-15", 48630., 144., 126.571, 549., 4., 3.143, 77686.684, 230.041, 
  202.199, 877.03, 6.39, 5.021, 0.88, 18., 28.755, 84., 134.19, "", "", "", 
  "", 8077., 1.764239*^6, 2818.381, 12.903, 7536., 12.039, 0.017, 59.5, 
  "tests performed", "", "", "", "", 236., "", "", "", 377., 51.85, 625976., 
  231.447, 39.7, 14.312, 9.842, 94277.965, 0.2, 128.275, 4.42, 20.9, 26., "", 
  4.51, 82.25, 0.916}, {"LUX", "Europe", "Luxembourg", "2021-01-16", 48630., 
  0., 126.571, 549., 0., 3.143, 77686.684, 0., 202.199, 877.03, 0., 5.021, 
  0.89, 19., 30.353, 91., 145.373, "", "", "", "", 6122., 1.770361*^6, 
  2828.161, 9.78, 7323., 11.699, 0.017, 57.9, "tests performed", "", "", "", 
  "", 252., "", "", "", 403., 51.85, 625976., 231.447, 39.7, 14.312, 9.842, 
  94277.965, 0.2, 128.275, 4.42, 20.9, 26., "", 4.51, 82.25, 0.916}, 
 {"LUX", "Europe", "Luxembourg", "2021-01-17", 48630., 0., 126.571, 549., 0., 
  3.143, 77686.684, 0., 202.199, 877.03, 0., 5.021, 0.9, 20., 31.95, 88., 
  140.58, "", "", "", "", 653., 1.771014*^6, 2829.204, 1.043, 7326., 11.703, 
  0.017, 57.9, "tests performed", 3755., 3755., "", "", 268., 0.6, 0.6, "", 
  428., 51.85, 625976., 231.447, 39.7, 14.312, 9.842, 94277.965, 0.2, 
  128.275, 4.42, 20.9, 26., "", 4.51, 82.25, 0.916}, 
 {"LUX", "Europe", "Luxembourg", "2021-01-18", 48890., 260., 123.286, 557., 
  8., 3.143, 78102.036, 415.351, 196.95, 889.81, 12.78, 5.021, 0.91, 20., 
  31.95, 88., 140.58, "", "", "", "", 7113., 1.778127*^6, 2840.567, 11.363, 
  6855., 10.951, 0.018, 55.6, "tests performed", 4569., 4569., "", 814., 
  375., 0.73, 0.73, "", 599., 51.85, 625976., 231.447, 39.7, 14.312, 9.842, 
  94277.965, 0.2, 128.275, 4.42, 20.9, 26., "", 4.51, 82.25, 0.916}, 
 {"LUX", "Europe", "Luxembourg", "2021-01-19", 48975., 85., 113.429, 560., 
  3., 3.143, 78237.824, 135.788, 181.203, 894.603, 4.793, 5.021, 0.93, 17., 
  27.158, 85., 135.788, "", "", "", "", 8486., 1.786613*^6, 2854.124, 13.556, 
  6672., 10.659, 0.017, 58.8, "tests performed", 5294., 5294., "", 725., 
  417., 0.85, 0.85, "", 666., 51.85, 625976., 231.447, 39.7, 14.312, 9.842, 
  94277.965, 0.2, 128.275, 4.42, 20.9, 26., "", 4.51, 82.25, 0.916}, 
 {"LUX", "Europe", "Luxembourg", "2021-01-20", 49204., 229., 118.857, 562., 
  2., 2.857, 78603.653, 365.829, 189.875, 897.798, 3.195, 4.564, 0.95, 14., 
  22.365, 73., 116.618, "", "", "", "", 6980., 1.793593*^6, 2865.274, 11.151, 
  6402., 10.227, 0.019, 53.9, "tests performed", 6193., 6193., "", 899., 
  475., 0.99, 0.99, "", 759., 51.85, 625976., 231.447, 39.7, 14.312, 9.842, 
  94277.965, 0.2, 128.275, 4.42, 20.9, 26., "", 4.51, 82.25, 0.916}, 
 {"LUX", "Europe", "Luxembourg", "2021-01-21", 49319., 115., 119., 562., 0., 
  2.429, 78787.366, 183.713, 190.103, 897.798, 0., 3.88, 0.97, 14., 22.365, 
  77., 123.008, "", "", "", "", 6406., 1.799999*^6, 2875.508, 10.234, 6262., 
  10.004, 0.019, 52.6, "tests performed", 6897., 6897., "", 704., 523., 1.1, 
  1.1, "", 835., 51.85, 625976., 231.447, 39.7, 14.312, 9.842, 94277.965, 
  0.2, 128.275, 4.42, 20.9, 26., "", 4.51, 82.25, 0.916}, 
 {"LUX", "Europe", "Luxembourg", "2021-01-22", 49438., 119., 115.429, 562., 
  0., 1.857, 78977.469, 190.103, 184.398, 897.798, 0., 2.967, 0.98, 14., 
  22.365, 78., 124.605, "", "", "", "", 7387., 1.807386*^6, 2887.309, 11.801, 
  6164., 9.847, 0.019, 53.4, "tests performed", "", "", "", "", 558., "", "", 
  "", 891., 51.85, 625976., 231.447, 39.7, 14.312, 9.842, 94277.965, 0.2, 
  128.275, 4.42, 20.9, 26., "", 4.51, 82.25, 0.916}, 
 {"LUX", "Europe", "Luxembourg", "2021-01-23", 49438., 0., 115.429, 562., 0., 
  1.857, 78977.469, 0., 184.398, 897.798, 0., 2.967, 1.01, 15., 23.963, 73., 
  116.618, "", "", "", "", 7768., 1.815154*^6, 2899.718, 12.409, 6399., 
  10.222, 0.018, 55.4, "tests performed", "", "", "", "", 592., "", "", "", 
  946., 51.85, 625976., 231.447, 39.7, 14.312, 9.842, 94277.965, 0.2, 
  128.275, 4.42, 20.9, 26., "", 4.51, 82.25, 0.916}, 
 {"LUX", "Europe", "Luxembourg", "2021-01-24", 49438., 0., 115.429, 562., 0., 
  1.857, 78977.469, 0., 184.398, 897.798, 0., 2.967, 1.03, 14., 22.365, 71., 
  113.423, "", "", "", "", 272., 1.815426*^6, 2900.153, 0.435, 6345., 10.136, 
  0.018, 55., "tests performed", "", "", "", "", 626., "", "", "", 1000., 
  51.85, 625976., 231.447, 39.7, 14.312, 9.842, 94277.965, 0.2, 128.275, 
  4.42, 20.9, 26., "", 4.51, 82.25, 0.916}, {"LUX", "Europe", "Luxembourg", 
  "2021-01-25", 49733., 295., 120.429, 566., 4., 1.286, 79448.733, 471.264, 
  192.385, 904.188, 6.39, 2.054, 1.05, 15., 23.963, 76., 121.41, "", "", "", 
  "", 9209., 1.824635*^6, 2914.864, 14.711, 6644., 10.614, 0.018, 55.2, 
  "tests performed", 8554., 7309., 1245., "", 569., 1.37, 1.17, 0.2, 909., 
  51.85, 625976., 231.447, 39.7, 14.312, 9.842, 94277.965, 0.2, 128.275, 
  4.42, 20.9, 26., "", 4.51, 82.25, 0.916}, {"LUX", "Europe", "Luxembourg", 
  "2021-01-26", 49852., 119., 125.286, 570., 4., 1.429, 79638.836, 190.103, 
  200.145, 910.578, 6.39, 2.282, 1.07, 15., 23.963, 70., 111.825, "", "", "", 
  "", 9797., 1.834432*^6, 2930.515, 15.651, 6831., 10.913, 0.018, 54.5, 
  "tests performed", 9525., 8280., 1245., 971., 604., 1.52, 1.32, 0.2, 965., 
  51.85, 625976., 231.447, 39.7, 14.312, 9.842, 94277.965, 0.2, 128.275, 
  4.42, 20.9, 26., "", 4.51, 82.25, 0.916}, {"LUX", "Europe", "Luxembourg", 
  "2021-01-27", 50089., 237., 126.429, 571., 1., 1.286, 80017.445, 378.609, 
  201.97, 912.176, 1.598, 2.054, 1.08, 14., 22.365, 63., 100.643, "", "", "", 
  "", 7679., 1.842111*^6, 2942.782, 12.267, 6931., 11.072, 0.018, 54.8, 
  "tests performed", 10449., 9107., 1342., 924., 608., 1.67, 1.45, 0.21, 
  971., 51.85, 625976., 231.447, 39.7, 14.312, 9.842, 94277.965, 0.2, 
  128.275, 4.42, 20.9, 26., "", 4.51, 82.25, 0.916}, 
 {"LUX", "Europe", "Luxembourg", "2021-01-28", 50228., 139., 129.857, 574., 
  3., 1.714, 80239.498, 222.053, 207.447, 916.968, 4.793, 2.739, 1.09, 12., 
  19.17, 65., 103.838, "", "", "", "", 8878., 1.850989*^6, 2956.965, 14.183, 
  7284., 11.636, 0.018, 56.1, "tests performed", 11373., 9890., 1483., 924., 
  639., 1.82, 1.58, 0.24, 1021., 51.85, 625976., 231.447, 39.7, 14.312, 
  9.842, 94277.965, 0.2, 128.275, 4.42, 20.9, 26., "", 4.51, 82.25, 0.916}, 
 {"LUX", "Europe", "Luxembourg", "2021-01-29", 50388., 160., 135.714, 577., 
  3., 2.143, 80495.099, 255.601, 216.804, 921.761, 4.793, 3.423, 1.1, 11., 
  17.573, 69., 110.228, "", "", "", "", 9074., 1.860063*^6, 2971.461, 14.496, 
  7525., 12.021, 0.018, 55.4, "tests performed", "", "", "", "", 630., "", 
  "", "", 1006., 51.85, 625976., 231.447, 39.7, 14.312, 9.842, 94277.965, 
  0.2, 128.275, 4.42, 20.9, 26., "", 4.51, 82.25, 0.916}, 
 {"LUX", "Europe", "Luxembourg", "2021-01-30", 50388., 0., 135.714, 577., 0., 
  2.143, 80495.099, 0., 216.804, 921.761, 0., 3.423, 1.11, 11., 17.573, 66., 
  105.435, "", "", "", "", 6139., 1.866202*^6, 2981.268, 9.807, 7293., 
  11.651, 0.019, 53.7, "tests performed", "", "", "", "", 622., "", "", "", 
  994., 51.85, 625976., 231.447, 39.7, 14.312, 9.842, 94277.965, 0.2, 
  128.275, 4.42, 20.9, 26., "", 4.51, 82.25, 0.916}, 
 {"LUX", "Europe", "Luxembourg", "2021-01-31", 50388., 0., 135.714, 577., 0., 
  2.143, 80495.099, 0., 216.804, 921.761, 0., 3.423, 1.12, 11., 17.573, 66., 
  105.435, "", "", "", "", 545., 1.866747*^6, 2982.138, 0.871, 7332., 11.713, 
  0.019, 54., "tests performed", 12428., 10748., 1680., "", 613., 1.99, 1.72, 
  0.27, 979., 51.85, 625976., 231.447, 39.7, 14.312, 9.842, 94277.965, 0.2, 
  128.275, 4.42, 20.9, 26., "", 4.51, 82.25, 0.916}, 
 {"LUX", "Europe", "Luxembourg", "2021-02-01", 50733., 345., 142.857, 584., 
  7., 2.571, 81046.238, 551.139, 228.215, 932.943, 11.183, 4.108, 1.14, 13., 
  20.768, 68., 108.63, "", "", "", "", 10978., 1.877725*^6, 2999.676, 17.537, 
  7584., 12.115, 0.019, 53.1, "tests performed", 13241., 11336., 1905., 813., 
  670., 2.12, 1.81, 0.3, 1070., 51.85, 625976., 231.447, 39.7, 14.312, 9.842, 
  94277.965, 0.2, 128.275, 4.42, 20.9, 26., "", 4.51, 82.25, 0.916}, 
 {"LUX", "Europe", "Luxembourg", "2021-02-02", 50923., 190., 153., 586., 2., 
  2.286, 81349.764, 303.526, 244.418, 936.138, 3.195, 3.651, 1.14, 14., 
  22.365, 71., 113.423, "", "", "", "", 10577., 1.888302*^6, 3016.573, 
  16.897, 7696., 12.294, 0.02, 50.3, "tests performed", 14252., 11925., 
  2327., 1011., 675., 2.28, 1.91, 0.37, 1078., 51.85, 625976., 231.447, 39.7, 
  14.312, 9.842, 94277.965, 0.2, 128.275, 4.42, 20.9, 26., "", 4.51, 82.25, 
  0.916}, {"LUX", "Europe", "Luxembourg", "2021-02-03", 51128., 205., 
  148.429, 587., 1., 2.286, 81677.253, 327.489, 237.115, 937.736, 1.598, 
  3.651, 1.13, 12., 19.17, 58., 92.655, "", "", "", "", 9300., 1.897602*^6, 
  3031.429, 14.857, 7927., 12.663, 0.019, 53.4, "tests performed", 15407., 
  12597., 2810., 1155., 708., 2.46, 2.01, 0.45, 1131., 51.85, 625976., 
  231.447, 39.7, 14.312, 9.842, 94277.965, 0.2, 128.275, 4.42, 20.9, 26., "", 
  4.51, 82.25, 0.916}, {"LUX", "Europe", "Luxembourg", "2021-02-04", 51330., 
  202., 157.429, 588., 1., 2., 81999.949, 322.696, 251.493, 939.333, 1.598, 
  3.195, 1.13, 11., 17.573, 57., 91.058, "", "", "", "", 10449., 1.908051*^6, 
  3048.122, 16.692, 8152., 13.023, 0.019, 51.8, "tests performed", 16419., 
  13256., 3163., 1012., 721., 2.62, 2.12, 0.51, 1152., 51.85, 625976., 
  231.447, 39.7, 14.312, 9.842, 94277.965, 0.2, 128.275, 4.42, 20.9, 26., "", 
  4.51, 82.25, 0.916}, {"LUX", "Europe", "Luxembourg", "2021-02-05", 51512., 
  182., 160.571, 590., 2., 1.857, 82290.695, 290.746, 256.514, 942.528, 
  3.195, 2.967, 1.13, 12., 19.17, 58., 92.655, "", "", "", "", 12248., 
  1.920299*^6, 3067.688, 19.566, 8605., 13.747, 0.019, 53.6, 
  "tests performed", "", "", "", "", 728., "", "", "", 1163., 51.85, 625976., 
  231.447, 39.7, 14.312, 9.842, 94277.965, 0.2, 128.275, 4.42, 20.9, 26., "", 
  4.51, 82.25, 0.916}, {"LUX", "Europe", "Luxembourg", "2021-02-06", 51512., 
  0., 160.571, 590., 0., 1.857, 82290.695, 0., 256.514, 942.528, 0., 2.967, 
  1.12, 14., 22.365, 64., 102.24, "", "", "", "", 7218., 1.927517*^6, 
  3079.219, 11.531, 8759., 13.993, 0.018, 54.5, "tests performed", "", "", 
  "", "", 736., "", "", "", 1176., 51.85, 625976., 231.447, 39.7, 14.312, 
  9.842, 94277.965, 0.2, 128.275, 4.42, 20.9, 26., "", 4.51, 82.25, 0.916}, 
 {"LUX", "Europe", "Luxembourg", "2021-02-07", 51512., 0., 160.571, 590., 0., 
  1.857, 82290.695, 0., 256.514, 942.528, 0., 2.967, 1.11, 14., 22.365, 65., 
  103.838, "", "", "", "", 616., 1.928133*^6, 3080.203, 0.984, 8769., 14.009, 
  0.018, 54.6, "tests performed", 17628., 13940., 3688., "", 743., 2.82, 
  2.23, 0.59, 1187., 51.85, 625976., 231.447, 39.7, 14.312, 9.842, 94277.965, 
  0.2, 128.275, 4.42, 20.9, 26., "", 4.51, 82.25, 0.916}, 
 {"LUX", "Europe", "Luxembourg", "2021-02-08", 51879., 367., 163.714, 597., 
  7., 1.857, 82876.979, 586.284, 261.534, 953.711, 11.183, 2.967, 1.11, 15., 
  23.963, 68., 108.63, "", "", "", "", 10523., 1.938656*^6, 3097.013, 16.811, 
  8704., 13.905, 0.019, 53.2, "tests performed", 18139., 14089., 4050., 511., 
  700., 2.9, 2.25, 0.65, 1118., 55.56, 625976., 231.447, 39.7, 14.312, 9.842, 
  94277.965, 0.2, 128.275, 4.42, 20.9, 26., "", 4.51, 82.25, 0.916}, 
 {"LUX", "Europe", "Luxembourg", "2021-02-09", 52022., 143., 157., 600., 3., 
  2., 83105.423, 228.443, 250.808, 958.503, 4.793, 3.195, 1.1, 12., 19.17, 
  65., 103.838, "", "", "", "", 11696., 1.950352*^6, 3115.698, 18.684, 8864., 
  14.16, 0.018, 56.5, "tests performed", 18653., 14227., 4426., 514., 629., 
  2.98, 2.27, 0.71, 1005., 55.56, 625976., 231.447, 39.7, 14.312, 9.842, 
  94277.965, 0.2, 128.275, 4.42, 20.9, 26., "", 4.51, 82.25, 0.916}, 
 {"LUX", "Europe", "Luxembourg", "2021-02-10", 52247., 225., 159.857, 602., 
  2., 2.143, 83464.861, 359.439, 255.373, 961.698, 3.195, 3.423, 1.09, 13., 
  20.768, 62., 99.045, "", "", "", "", 11413., 1.961765*^6, 3133.93, 18.232, 
  9166., 14.643, 0.017, 57.3, "tests performed", 19923., 15052., 4871., 
  1270., 645., 3.18, 2.4, 0.78, 1030., 55.56, 625976., 231.447, 39.7, 14.312, 
  9.842, 94277.965, 0.2, 128.275, 4.42, 20.9, 26., "", 4.51, 82.25, 0.916}, 
 {"LUX", "Europe", "Luxembourg", "2021-02-11", 52392., 145., 151.714, 604., 
  2., 2.286, 83696.5, 231.638, 242.364, 964.893, 3.195, 3.651, 1.09, 14., 
  22.365, 67., 107.033, "", "", "", "", 12208., 1.973973*^6, 3153.432, 
  19.502, 9417., 15.044, 0.016, 62.1, "tests performed", 21390., 16131., 
  5259., 1467., 710., 3.42, 2.58, 0.84, 1134., 55.56, 625976., 231.447, 39.7, 
  14.312, 9.842, 94277.965, 0.2, 128.275, 4.42, 20.9, 26., "", 4.51, 82.25, 
  0.916}, {"LUX", "Europe", "Luxembourg", "2021-02-12", 52539., 147., 
  146.714, 606., 2., 2.286, 83931.333, 234.833, 234.377, 968.088, 3.195, 
  3.651, 1.1, 10., 15.975, 68., 108.63, "", "", "", "", 14447., 1.98842*^6, 
  3176.512, 23.079, 9732., 15.547, 0.015, 66.3, "tests performed", "", "", 
  "", "", 724., "", "", "", 1157., 55.56, 625976., 231.447, 39.7, 14.312, 
  9.842, 94277.965, 0.2, 128.275, 4.42, 20.9, 26., "", 4.51, 82.25, 0.916}, 
 {"LUX", "Europe", "Luxembourg", "2021-02-13", 52539., 0., 146.714, 606., 0., 
  2.286, 83931.333, 0., 234.377, 968.088, 0., 3.651, 1.11, 11., 17.573, 69., 
  110.228, "", "", "", "", 9014., 1.997434*^6, 3190.911, 14.4, 9988., 15.956, 
  0.015, 68.1, "tests performed", "", "", "", "", 738., "", "", "", 1179., 
  55.56, 625976., 231.447, 39.7, 14.312, 9.842, 94277.965, 0.2, 128.275, 
  4.42, 20.9, 26., "", 4.51, 82.25, 0.916}, {"LUX", "Europe", "Luxembourg", 
  "2021-02-14", 52539., 0., 146.714, 606., 0., 2.286, 83931.333, 0., 234.377, 
  968.088, 0., 3.651, 1.12, 13., 20.768, 73., 116.618, "", "", "", "", 967., 
  1.998401*^6, 3192.456, 1.545, 10038., 16.036, 0.015, 68.4, 
  "tests performed", 22895., 17257., 5638., "", 752., 3.66, 2.76, 0.9, 1201., 
  55.56, 625976., 231.447, 39.7, 14.312, 9.842, 94277.965, 0.2, 128.275, 
  4.42, 20.9, 26., "", 4.51, 82.25, 0.916}, {"LUX", "Europe", "Luxembourg", 
  "2021-02-15", 52923., 384., 149.143, 611., 5., 2., 84544.775, 613.442, 
  238.257, 976.076, 7.988, 3.195, 1.14, 16., 25.56, 75., 119.813, "", "", "", 
  "", 9391., 2.007792*^6, 3207.458, 15.002, 9877., 15.779, 0.015, 66.2, 
  "tests performed", 24024., 18055., 5969., 1129., 841., 3.84, 2.88, 0.95, 
  1344., 55.56, 625976., 231.447, 39.7, 14.312, 9.842, 94277.965, 0.2, 
  128.275, 4.42, 20.9, 26., "", 4.51, 82.25, 0.916}, 
 {"LUX", "Europe", "Luxembourg", "2021-02-16", 53062., 139., 148.571, 612., 
  1., 1.714, 84766.828, 222.053, 237.344, 977.673, 1.598, 2.739, 1.14, 17., 
  27.158, 72., 115.02, "", "", "", "", 12064., 2.019856*^6, 3226.731, 19.272, 
  9929., 15.862, 0.015, 66.8, "tests performed", 25918., 19622., 6296., 
  1894., 1038., 4.14, 3.13, 1.01, 1658., 55.56, 625976., 231.447, 39.7, 
  14.312, 9.842, 94277.965, 0.2, 128.275, 4.42, 20.9, 26., "", 4.51, 82.25, 
  0.916}, {"LUX", "Europe", "Luxembourg", "2021-02-17", 53329., 267., 
  154.571, 616., 4., 2., 85193.362, 426.534, 246.929, 984.063, 6.39, 3.195, 
  1.15, 17., 27.158, 74., 118.215, "", "", "", "", 10201., 2.030057*^6, 
  3243.027, 16.296, 9756., 15.585, 0.016, 63.1, "tests performed", 27119., 
  20605., 6514., 1201., 1028., 4.33, 3.29, 1.04, 1642., 55.56, 625976., 
  231.447, 39.7, 14.312, 9.842, 94277.965, 0.2, 128.275, 4.42, 20.9, 26., "", 
  4.51, 82.25, 0.916}, {"LUX", "Europe", "Luxembourg", "2021-02-18", 53562., 
  233., 167.143, 619., 3., 2.143, 85565.581, 372.219, 267.012, 988.856, 
  4.793, 3.423, 1.15, 15., 23.963, 75., 119.813, "", "", "", "", 10439., 
  2.040496*^6, 3259.703, 16.676, 9503., 15.181, 0.018, 56.9, 
  "tests performed", 28933., 21853., 7080., 1814., 1078., 4.62, 3.49, 1.13, 
  1722., 55.56, 625976., 231.447, 39.7, 14.312, 9.842, 94277.965, 0.2, 
  128.275, 4.42, 20.9, 26., "", 4.51, 82.25, 0.916}, 
 {"LUX", "Europe", "Luxembourg", "2021-02-19", 53782., 220., 177.571, 622., 
  3., 2.286, 85917.032, 351.451, 283.671, 993.648, 4.793, 3.651, 1.14, 13., 
  20.768, 74., 118.215, "", "", "", "", 10021., 2.050517*^6, 3275.712, 
  16.009, 8871., 14.171, 0.02, 50., "tests performed", "", "", "", "", 1104., 
  "", "", "", 1764., 55.56, 625976., 231.447, 39.7, 14.312, 9.842, 94277.965, 
  0.2, 128.275, 4.42, 20.9, 26., "", 4.51, 82.25, 0.916}, 
 {"LUX", "Europe", "Luxembourg", "2021-02-20", 53782., 0., 177.571, 622., 0., 
  2.286, 85917.032, 0., 283.671, 993.648, 0., 3.651, 1.14, 13., 20.768, 69., 
  110.228, "", "", "", "", 7728., 2.058245*^6, 3288.057, 12.346, 8687., 
  13.878, 0.02, 48.9, "tests performed", "", "", "", "", 1130., "", "", "", 
  1805., 55.56, 625976., 231.447, 39.7, 14.312, 9.842, 94277.965, 0.2, 
  128.275, 4.42, 20.9, 26., "", 4.51, 82.25, 0.916}, 
 {"LUX", "Europe", "Luxembourg", "2021-02-21", 53782., 0., 177.571, 622., 0., 
  2.286, 85917.032, 0., 283.671, 993.648, 0., 3.651, 1.13, 15., 23.963, 78., 
  124.605, "", "", "", "", 407., 2.058652*^6, 3288.708, 0.65, 8607., 13.75, 
  0.021, 48.5, "tests performed", 30985., 23259., 7726., "", 1156., 4.95, 
  3.72, 1.23, 1847., 55.56, 625976., 231.447, 39.7, 14.312, 9.842, 94277.965, 
  0.2, 128.275, 4.42, 20.9, 26., "", 4.51, 82.25, 0.916}, 
 {"LUX", "Europe", "Luxembourg", "2021-02-22", 54172., 390., 178.429, 628., 
  6., 2.429, 86540.059, 623.027, 285.041, 1003.233, 9.585, 3.88, 1.13, 16., 
  25.56, 82., 130.995, "", "", "", "", 9530., 2.068182*^6, 3303.932, 15.224, 
  8627., 13.782, 0.021, 48.3, "tests performed", 31926., 23685., 8241., 941., 
  1129., 5.1, 3.78, 1.32, 1804., 55.56, 625976., 231.447, 39.7, 14.312, 
  9.842, 94277.965, 0.2, 128.275, 4.42, 20.9, 26., "", 4.51, 82.25, 0.916}, 
 {"LUX", "Europe", "Luxembourg", "2021-02-23", 54354., 182., 184.571, 629., 
  1., 2.429, 86830.805, 290.746, 294.854, 1004.831, 1.598, 3.88, 1.13, 15., 
  23.963, 79., 126.203, "", "", "", "", 12435., 2.080617*^6, 3323.797, 
  19.865, 8680., 13.866, 0.021, 47., "tests performed", 33370., 24508., 
  8862., 1444., 1065., 5.33, 3.92, 1.42, 1701., 55.56, 625976., 231.447, 
  39.7, 14.312, 9.842, 94277.965, 0.2, 128.275, 4.42, 20.9, 26., "", 4.51, 
  82.25, 0.916}, {"LUX", "Europe", "Luxembourg", "2021-02-24", 54678., 324., 
  192.714, 632., 3., 2.286, 87348.397, 517.592, 307.862, 1009.623, 4.793, 
  3.651, 1.12, 15., 23.963, 78., 124.605, "", "", "", "", 9703., 2.09032*^6, 
  3339.297, 15.501, 8609., 13.753, 0.022, 44.7, "tests performed", 34760., 
  25285., 9475., 1390., 1092., 5.55, 4.04, 1.51, 1744., 55.56, 625976., 
  231.447, 39.7, 14.312, 9.842, 94277.965, 0.2, 128.275, 4.42, 20.9, 26., "", 
  4.51, 82.25, 0.916}, {"LUX", "Europe", "Luxembourg", "2021-02-25", 54871., 
  193., 187., 634., 2., 2.143, 87656.715, 308.319, 298.733, 1012.818, 3.195, 
  3.423, 1.11, 17., 27.158, 81., 129.398, "", "", "", "", 11535., 
  2.101855*^6, 3357.725, 18.427, 8766., 14.004, 0.021, 46.9, 
  "tests performed", 36071., 26089., 9982., 1311., 1020., 5.76, 4.17, 1.59, 
  1629., 55.56, 625976., 231.447, 39.7, 14.312, 9.842, 94277.965, 0.2, 
  128.275, 4.42, 20.9, 26., "", 4.51, 82.25, 0.916}, 
 {"LUX", "Europe", "Luxembourg", "2021-02-26", 55110., 239., 189.714, 637., 
  3., 2.143, 88038.519, 381.804, 303.07, 1017.611, 4.793, 3.423, 1.1, 19., 
  30.353, 86., 137.385, "", "", "", "", 11500., 2.113355*^6, 3376.096, 
  18.371, 8977., 14.341, 0.021, 47.3, "tests performed", "", "", "", "", 
  1004., "", "", "", 1604., 55.56, 625976., 231.447, 39.7, 14.312, 9.842, 
  94277.965, 0.2, 128.275, 4.42, 20.9, 26., "", 4.51, 82.25, 0.916}, 
 {"LUX", "Europe", "Luxembourg", "2021-02-27", 55110., 0., 189.714, 637., 0., 
  2.143, 88038.519, 0., 303.07, 1017.611, 0., 3.423, 1.09, 20., 31.95, 93., 
  148.568, "", "", "", "", 8150., 2.121505*^6, 3389.116, 13.02, 9037., 
  14.437, 0.021, 47.6, "tests performed", "", "", "", "", 988., "", "", "", 
  1578., 55.56, 625976., 231.447, 39.7, 14.312, 9.842, 94277.965, 0.2, 
  128.275, 4.42, 20.9, 26., "", 4.51, 82.25, 0.916}, 
 {"LUX", "Europe", "Luxembourg", "2021-02-28", 55110., 0., 189.714, 637., 0., 
  2.143, 88038.519, 0., 303.07, 1017.611, 0., 3.423, 1.07, 21., 33.548, 98., 
  156.556, "", "", "", "", 592., 2.122097*^6, 3390.061, 0.946, 9064., 14.48, 
  0.021, 47.8, "tests performed", 37793., 27093., 10700., "", 973., 6.04, 
  4.33, 1.71, 1554., 55.56, 625976., 231.447, 39.7, 14.312, 9.842, 94277.965, 
  0.2, 128.275, 4.42, 20.9, 26., "", 4.51, 82.25, 0.916}, 
 {"LUX", "Europe", "Luxembourg", "2021-03-01", 55480., 370., 186.857, 639., 
  2., 1.571, 88629.596, 591.077, 298.505, 1020.806, 3.195, 2.51, 1.06, 20., 
  31.95, 100., 159.751, "", "", "", "", 9443., 2.13154*^6, 3405.147, 15.085, 
  9051., 14.459, 0.021, 48.4, "tests performed", 39121., 27655., 11466., 
  1328., 1028., 6.25, 4.42, 1.83, 1642., 55.56, 625976., 231.447, 39.7, 
  14.312, 9.842, 94277.965, 0.2, 128.275, 4.42, 20.9, 26., "", 4.51, 82.25, 
  0.916}, {"LUX", "Europe", "Luxembourg", "2021-03-02", 55632., 152., 
  182.571, 641., 2., 1.714, 88872.417, 242.821, 291.659, 1024.001, 3.195, 
  2.739, 1.06, 20., 31.95, 104., 166.141, "", "", "", "", 11879., 
  2.143419*^6, 3424.123, 18.977, 8972., 14.333, 0.02, 49.1, 
  "tests performed", 40460., 28476., 11984., 1339., 1013., 6.46, 4.55, 1.91, 
  1618., 55.56, 625976., 231.447, 39.7, 14.312, 9.842, 94277.965, 0.2, 
  128.275, 4.42, 20.9, 26., "", 4.51, 82.25, 0.916}, 
 {"LUX", "Europe", "Luxembourg", "2021-03-03", 55902., 270., 174.857, 643., 
  2., 1.571, 89303.743, 431.326, 279.335, 1027.196, 3.195, 2.51, 1.06, 22., 
  35.145, 109., 174.128, "", "", "", "", 10061., 2.15348*^6, 3440.196, 
  16.073, 9023., 14.414, 0.019, 51.6, "tests performed", 42118., 29401., 
  12717., 1658., 1051., 6.73, 4.7, 2.03, 1679., 55.56, 625976., 231.447, 
  39.7, 14.312, 9.842, 94277.965, 0.2, 128.275, 4.42, 20.9, 26., "", 4.51, 
  82.25, 0.916}, {"LUX", "Europe", "Luxembourg", "2021-03-04", 56110., 208., 
  177., 647., 4., 1.857, 89636.024, 332.281, 282.758, 1033.586, 6.39, 2.967, 
  1.06, 22., 35.145, 106., 169.336, "", "", "", "", 9463., 2.162943*^6, 
  3455.313, 15.117, 8727., 13.941, 0.02, 49.3, "tests performed", 44171., 
  30723., 13448., 2053., 1157., 7.06, 4.91, 2.15, 1848., 55.56, 625976., 
  231.447, 39.7, 14.312, 9.842, 94277.965, 0.2, 128.275, 4.42, 20.9, 26., "", 
  4.51, 82.25, 0.916}, {"LUX", "Europe", "Luxembourg", "2021-03-05", 56296., 
  186., 169.429, 652., 5., 2.143, 89933.16, 297.136, 270.663, 1041.573, 
  7.988, 3.423, 1.06, 23., 36.743, 106., 169.336, "", "", "", "", 11453., 
  2.174396*^6, 3473.609, 18.296, 8720., 13.93, 0.019, 51.5, 
  "tests performed", "", "", "", "", 1196., "", "", "", 1911., 55.56, 
  625976., 231.447, 39.7, 14.312, 9.842, 94277.965, 0.2, 128.275, 4.42, 20.9, 
  26., "", 4.51, 82.25, 0.916}, {"LUX", "Europe", "Luxembourg", "2021-03-06", 
  56296., 0., 169.429, 652., 0., 2.143, 89933.16, 0., 270.663, 1041.573, 0., 
  3.423, 1.06, 21., 33.548, 111., 177.323, "", "", "", "", 7678., 
  2.182074*^6, 3485.875, 12.266, 8653., 13.823, 0.02, 51.1, 
  "tests performed", "", "", "", "", 1235., "", "", "", 1973., 55.56, 
  625976., 231.447, 39.7, 14.312, 9.842, 94277.965, 0.2, 128.275, 4.42, 20.9, 
  26., "", 4.51, 82.25, 0.916}, {"LUX", "Europe", "Luxembourg", "2021-03-07", 
  56296., 0., 169.429, 652., 0., 2.143, 89933.16, 0., 270.663, 1041.573, 0., 
  3.423, 1.07, 21., 33.548, 113., 180.518, "", "", "", "", 596., 2.18267*^6, 
  3486.827, 0.952, 8653., 13.823, 0.02, 51.1, "tests performed", 46709., 
  32591., 14118., "", 1274., 7.46, 5.21, 2.26, 2035., 55.56, 625976., 
  231.447, 39.7, 14.312, 9.842, 94277.965, 0.2, 128.275, 4.42, 20.9, 26., "", 
  4.51, 82.25, 0.916}, {"LUX", "Europe", "Luxembourg", "2021-03-08", 56677., 
  381., 171., 663., 11., 3.429, 90541.81, 608.65, 273.173, 1059.146, 17.573, 
  5.477, 1.07, 24., 38.34, 117., 186.908, "", "", "", "", 8792., 2.191462*^6, 
  3500.872, 14.045, 8560., 13.675, 0.02, 50.1, "tests performed", 47515., 
  33238., 14277., 806., 1199., 7.59, 5.31, 2.28, 1915., 55.56, 625976., 
  231.447, 39.7, 14.312, 9.842, 94277.965, 0.2, 128.275, 4.42, 20.9, 26., "", 
  4.51, 82.25, 0.916}, {"LUX", "Europe", "Luxembourg", "2021-03-09", 56822., 
  145., 170., 668., 5., 3.857, 90773.448, 231.638, 271.576, 1067.134, 7.988, 
  6.162, 1.07, 24., 38.34, 122., 194.896, "", "", "", "", 12399., 
  2.203861*^6, 3520.68, 19.807, 8635., 13.794, 0.02, 50.8, "tests performed", 
  48961., 34530., 14431., 1446., 1214., 7.82, 5.52, 2.31, 1939., 55.56, 
  625976., 231.447, 39.7, 14.312, 9.842, 94277.965, 0.2, 128.275, 4.42, 20.9, 
  26., "", 4.51, 82.25, 0.916}, {"LUX", "Europe", "Luxembourg", "2021-03-10", 
  57056., 234., 164.857, 673., 5., 4.286, 91147.264, 373.816, 263.36, 
  1075.121, 7.988, 6.846, 1.08, 30., 47.925, 124., 198.091, "", "", "", "", 
  11042., 2.214903*^6, 3538.319, 17.64, 8775., 14.018, 0.019, 53.2, 
  "tests performed", 51457., 36693., 14764., 2496., 1334., 8.22, 5.86, 2.36, 
  2131., 55.56, 625976., 231.447, 39.7, 14.312, 9.842, 94277.965, 0.2, 
  128.275, 4.42, 20.9, 26., "", 4.51, 82.25, 0.916}, 
 {"LUX", "Europe", "Luxembourg", "2021-03-11", 57321., 265., 173., 675., 2., 
  4., 91570.603, 423.339, 276.368, 1078.316, 3.195, 6.39, 1.1, 32., 51.12, 
  128., 204.481, "", "", "", "", 10012., 2.224915*^6, 3554.314, 15.994, 
  8853., 14.143, 0.02, 51.2, "tests performed", 54865., 39558., 15307., 
  3408., 1528., 8.76, 6.32, 2.45, 2441., 55.56, 625976., 231.447, 39.7, 
  14.312, 9.842, 94277.965, 0.2, 128.275, 4.42, 20.9, 26., "", 4.51, 82.25, 
  0.916}, {"LUX", "Europe", "Luxembourg", "2021-03-12", 57503., 182., 
  172.429, 681., 6., 4.143, 91861.349, 290.746, 275.456, 1087.901, 9.585, 
  6.618, 1.1, 27., 43.133, 120., 191.701, "", "", "", "", 11770., 
  2.236685*^6, 3573.116, 18.803, 8898., 14.215, 0.019, 51.6, 
  "tests performed", "", "", "", "", 1606., "", "", "", 2566., 55.56, 
  625976., 231.447, 39.7, 14.312, 9.842, 94277.965, 0.2, 128.275, 4.42, 20.9, 
  26., "", 4.51, 82.25, 0.916}, {"LUX", "Europe", "Luxembourg", "2021-03-13", 
  57503., 0., 172.429, 681., 0., 4.143, 91861.349, 0., 275.456, 1087.901, 0., 
  6.618, 1.11, 25., 39.938, 118., 188.506, "", "", "", "", 7945., 2.24463*^6, 
  3585.808, 12.692, 8937., 14.277, 0.019, 51.8, "tests performed", "", "", 
  "", "", 1684., "", "", "", 2690., 55.56, 625976., 231.447, 39.7, 14.312, 
  9.842, 94277.965, 0.2, 128.275, 4.42, 20.9, 26., "", 4.51, 82.25, 0.916}, 
 {"LUX", "Europe", "Luxembourg", "2021-03-14", 57503., 0., 172.429, 681., 0., 
  4.143, 91861.349, 0., 275.456, 1087.901, 0., 6.618, 1.12, 25., 39.938, 
  120., 191.701, "", "", "", "", 557., 2.245187*^6, 3586.698, 0.89, 8931., 
  14.267, 0.019, 51.8, "tests performed", 59048., 43479., 15569., "", 1763., 
  9.43, 6.95, 2.49, 2816., 55.56, 625976., 231.447, 39.7, 14.312, 9.842, 
  94277.965, 0.2, 128.275, 4.42, 20.9, 26., "", 4.51, 82.25, 0.916}, 
 {"LUX", "Europe", "Luxembourg", "2021-03-15", 57926., 423., 178.429, 693., 
  12., 4.286, 92537.094, 675.745, 285.041, 1107.071, 19.17, 6.846, 1.14, 26., 
  41.535, 128., 204.481, "", "", "", "", 10262., 2.255449*^6, 3603.092, 
  16.394, 9141., 14.603, 0.02, 51.2, "tests performed", 60587., 44735., 
  15852., 1539., 1867., 9.68, 7.15, 2.53, 2983., 55.56, 625976., 231.447, 
  39.7, 14.312, 9.842, 94277.965, 0.2, 128.275, 4.42, 20.9, 26., "", 4.51, 
  82.25, 0.916}, {"LUX", "Europe", "Luxembourg", "2021-03-16", 58111., 185., 
  184.143, 697., 4., 4.143, 92832.633, 295.538, 294.169, 1113.461, 6.39, 
  6.618, 1.14, 25., 39.938, 113., 180.518, "", "", "", "", 11328., 
  2.266777*^6, 3621.188, 18.097, 8988., 14.358, 0.02, 48.8, 
  "tests performed", 64068., 47598., 16470., 3481., 2158., 10.23, 7.6, 2.63, 
  3447., 55.56, 625976., 231.447, 39.7, 14.312, 9.842, 94277.965, 0.2, 
  128.275, 4.42, 20.9, 26., "", 4.51, 82.25, 0.916}, 
 {"LUX", "Europe", "Luxembourg", "2021-03-17", 58408., 297., 193.143, 704., 
  7., 4.429, 93307.092, 474.459, 308.547, 1124.644, 11.183, 7.075, 1.15, 23., 
  36.743, 120., 191.701, "", "", "", "", 9674., 2.276451*^6, 3636.643, 
  15.454, 8793., 14.047, 0.022, 45.5, "tests performed", 67154., 50220., 
  16934., 3086., 2242., 10.73, 8.02, 2.71, 3582., 55.56, 625976., 231.447, 
  39.7, 14.312, 9.842, 94277.965, 0.2, 128.275, 4.42, 20.9, 26., "", 4.51, 
  82.25, 0.916}, {"LUX", "Europe", "Luxembourg", "2021-03-18", 58674., 266., 
  193.286, 705., 1., 4.286, 93732.028, 424.936, 308.775, 1126.241, 1.598, 
  6.846, 1.15, 17., 27.158, 118., 188.506, "", "", "", "", 11691., 
  2.288142*^6, 3655.319, 18.676, 9032., 14.429, 0.021, 46.7, 
  "tests performed", 70339., 52870., 17469., 3185., 2211., 11.24, 8.45, 2.79, 
  3532., 55.56, 625976., 231.447, 39.7, 14.312, 9.842, 94277.965, 0.2, 
  128.275, 4.42, 20.9, 26., "", 4.51, 82.25, 0.916}, 
 {"LUX", "Europe", "Luxembourg", "2021-03-19", 58955., 281., 207.429, 714., 
  9., 4.714, 94180.927, 448.899, 331.368, 1140.619, 14.378, 7.531, 1.15, 19., 
  30.353, 119., 190.103, "", "", "", "", 11193., 2.299335*^6, 3673.2, 17.881, 
  8950., 14.298, 0.023, 43.1, "tests performed", "", "", "", "", 2198., "", 
  "", "", 3511., 55.56, 625976., 231.447, 39.7, 14.312, 9.842, 94277.965, 
  0.2, 128.275, 4.42, 20.9, 26., "", 4.51, 82.25, 0.916}, 
 {"LUX", "Europe", "Luxembourg", "2021-03-20", 58955., 0., 207.429, 714., 0., 
  4.714, 94180.927, 0., 331.368, 1140.619, 0., 7.531, 1.15, 20., 31.95, 121., 
  193.298, "", "", "", "", 8521., 2.307856*^6, 3686.812, 13.612, 9032., 
  14.429, 0.023, 43.5, "tests performed", "", "", "", "", 2185., "", "", "", 
  3491., 55.56, 625976., 231.447, 39.7, 14.312, 9.842, 94277.965, 0.2, 
  128.275, 4.42, 20.9, 26., "", 4.51, 82.25, 0.916}, 
 {"LUX", "Europe", "Luxembourg", "2021-03-21", 58955., 0., 207.429, 714., 0., 
  4.714, 94180.927, 0., 331.368, 1140.619, 0., 7.531, 1.15, 20., 31.95, 122., 
  194.896, "", "", "", "", 832., 2.308688*^6, 3688.141, 1.329, 9072., 14.493, 
  0.023, 43.7, "tests performed", 74255., 56383., 17872., "", 2172., 11.86, 
  9.01, 2.86, 3470., 55.56, 625976., 231.447, 39.7, 14.312, 9.842, 94277.965, 
  0.2, 128.275, 4.42, 20.9, 26., "", 4.51, 82.25, 0.916}, 
 {"LUX", "Europe", "Luxembourg", "2021-03-22", 59497., 542., 224.429, 719., 
  5., 3.714, 95046.775, 865.848, 358.526, 1148.606, 7.988, 5.934, 1.15, 21., 
  33.548, 130., 207.676, "", "", "", "", 9977., 2.318665*^6, 3704.08, 15.938, 
  9031., 14.427, 0.025, 40.2, "tests performed", 75532., 57406., 18126., 
  1277., 2135., 12.07, 9.17, 2.9, 3411., 55.56, 625976., 231.447, 39.7, 
  14.312, 9.842, 94277.965, 0.2, 128.275, 4.42, 20.9, 26., "", 4.51, 82.25, 
  0.916}, {"LUX", "Europe", "Luxembourg", "2021-03-23", 59662., 165., 
  221.571, 726., 7., 4.143, 95310.363, 263.588, 353.962, 1159.789, 11.183, 
  6.618, 1.13, 18., 28.755, 123., 196.493, "", "", "", "", 11861., 
  2.330526*^6, 3723.028, 18.948, 9107., 14.548, 0.024, 41.1, 
  "tests performed", 77997., 59310., 18687., 2465., 1990., 12.46, 9.47, 2.99, 
  3179., 55.56, 625976., 231.447, 39.7, 14.312, 9.842, 94277.965, 0.2, 
  128.275, 4.42, 20.9, 26., "", 4.51, 82.25, 0.916}, 
 {"LUX", "Europe", "Luxembourg", "2021-03-24", 59907., 245., 214.143, 728., 
  2., 3.429, 95701.752, 391.389, 342.094, 1162.984, 3.195, 5.477, 1.12, 21., 
  33.548, 125., 199.688, "", "", "", "", 11753., 2.342279*^6, 3741.803, 
  18.775, 9404., 15.023, 0.023, 43.9, "tests performed", 80328., 61026., 
  19302., 2331., 1882., 12.83, 9.75, 3.08, 3007., 55.56, 625976., 231.447, 
  39.7, 14.312, 9.842, 94277.965, 0.2, 128.275, 4.42, 20.9, 26., "", 4.51, 
  82.25, 0.916}, {"LUX", "Europe", "Luxembourg", "2021-03-25", 60205., 298., 
  218.714, 736., 8., 4.429, 96177.809, 476.057, 349.397, 1175.764, 12.78, 
  7.075, 1.12, 19., 30.353, 124., 198.091, "", "", "", "", 11584., 
  2.353863*^6, 3760.309, 18.506, 9389., 14.999, 0.023, 42.9, 
  "tests performed", 82653., 62812., 19841., 2325., 1759., 13.2, 10.03, 3.17, 
  2810., 55.56, 625976., 231.447, 39.7, 14.312, 9.842, 94277.965, 0.2, 
  128.275, 4.42, 20.9, 26., "", 4.51, 82.25, 0.916}, 
 {"LUX", "Europe", "Luxembourg", "2021-03-26", 60465., 260., 215.714, 738., 
  2., 3.429, 96593.16, 415.351, 344.605, 1178.959, 3.195, 5.477, 1.12, 21., 
  33.548, 124., 198.091, "", "", "", "", 12055., 2.365918*^6, 3779.567, 
  19.258, 9512., 15.195, 0.023, 44.1, "tests performed", "", "", "", "", 
  1907., "", "", "", 3046., 55.56, 625976., 231.447, 39.7, 14.312, 9.842, 
  94277.965, 0.2, 128.275, 4.42, 20.9, 26., "", 4.51, 82.25, 0.916}, 
 {"LUX", "Europe", "Luxembourg", "2021-03-27", 60465., 0., 215.714, 738., 0., 
  3.429, 96593.16, 0., 344.605, 1178.959, 0., 5.477, 1.12, 23., 36.743, 136., 
  217.261, "", "", "", "", 9334., 2.375252*^6, 3794.478, 14.911, 9628., 
  15.381, 0.022, 44.6, "tests performed", "", "", "", "", 2056., "", "", "", 
  3284., 55.56, 625976., 231.447, 39.7, 14.312, 9.842, 94277.965, 0.2, 
  128.275, 4.42, 20.9, 26., "", 4.51, 82.25, 0.916}, 
 {"LUX", "Europe", "Luxembourg", "2021-03-28", 60465., 0., 215.714, 738., 0., 
  3.429, 96593.16, 0., 344.605, 1178.959, 0., 5.477, 1.12, 22., 35.145, 130., 
  207.676, "", "", "", "", 488., 2.37574*^6, 3795.257, 0.78, 9579., 15.303, 
  0.023, 44.4, "tests performed", 89684., 68613., 21071., "", 2204., 14.33, 
  10.96, 3.37, 3521., 55.56, 625976., 231.447, 39.7, 14.312, 9.842, 
  94277.965, 0.2, 128.275, 4.42, 20.9, 26., "", 4.51, 82.25, 0.916}, 
 {"LUX", "Europe", "Luxembourg", "2021-03-29", 61073., 608., 225.143, 741., 
  3., 3.143, 97564.443, 971.283, 359.667, 1183.751, 4.793, 5.021, 1.13, 25., 
  39.938, 137., 218.858, "", "", "", "", 10249., 2.385989*^6, 3811.63, 
  16.373, 9618., 15.365, 0.023, 42.7, "tests performed", "", "", "", "", 
  2228., "", "", "", 3559., 55.56, 625976., 231.447, 39.7, 14.312, 9.842, 
  94277.965, 0.2, 128.275, 4.42, 20.9, 26., "", 4.51, 82.25, 0.916}, 
 {"LUX", "Europe", "Luxembourg", "2021-03-30", 61255., 182., 227.571, 743., 
  2., 2.429, 97855.189, 290.746, 363.547, 1186.946, 3.195, 3.88, 1.1, 25., 
  39.938, 143., 228.443, "", "", "", "", 13365., 2.399354*^6, 3832.981, 
  21.351, 9833., 15.708, 0.023, 43.2, "tests performed", 92574., 70911., 
  21663., "", 2082., 14.79, 11.33, 3.46, 3326., 48.15, 625976., 231.447, 
  39.7, 14.312, 9.842, 94277.965, 0.2, 128.275, 4.42, 20.9, 26., "", 4.51, 
  82.25, 0.916}, {"LUX", "Europe", "Luxembourg", "2021-03-31", 61642., 387., 
  247.857, 746., 3., 2.571, 98473.424, 618.235, 395.953, 1191.739, 4.793, 
  4.108, 1.08, 30., 47.925, 145., 231.638, "", "", "", "", 12837., 
  2.412191*^6, 3853.488, 20.507, 9987., 15.954, 0.025, 40.3, 
  "tests performed", 95657., 73152., 22505., 3083., 2190., 15.28, 11.69, 3.6, 
  3499., 48.15, 625976., 231.447, 39.7, 14.312, 9.842, 94277.965, 0.2, 
  128.275, 4.42, 20.9, 26., "", 4.51, 82.25, 0.916}, 
 {"LUX", "Europe", "Luxembourg", "2021-04-01", 61881., 239., 239.429, 749., 
  3., 1.857, 98855.228, 381.804, 382.488, 1196.531, 4.793, 2.967, 1.05, 30., 
  47.925, 141., 225.248, "", "", "", "", 13989., 2.42618*^6, 3875.835, 
  22.348, 10331., 16.504, 0.023, 43.1, "tests performed", 99356., 75862., 
  23494., 3699., 2386., 15.87, 12.12, 3.75, 3812., 48.15, 625976., 231.447, 
  39.7, 14.312, 9.842, 94277.965, 0.2, 128.275, 4.42, 20.9, 26., "", 4.51, 
  82.25, 0.916}, {"LUX", "Europe", "Luxembourg", "2021-04-02", 62105., 224., 
  234.286, 750., 1., 1.714, 99213.069, 357.841, 374.273, 1198.129, 1.598, 
  2.739, 1.03, 31., 49.523, 142., 226.846, "", "", "", "", 15279., 
  2.441459*^6, 3900.244, 24.408, 10792., 17.24, 0.022, 46.1, 
  "tests performed", "", "", "", "", 2394., "", "", "", 3824., 48.15, 
  625976., 231.447, 39.7, 14.312, 9.842, 94277.965, 0.2, 128.275, 4.42, 20.9, 
  26., "", 4.51, 82.25, 0.916}, {"LUX", "Europe", "Luxembourg", "2021-04-03", 
  62105., 0., 234.286, 750., 0., 1.714, 99213.069, 0., 374.273, 1198.129, 0., 
  2.739, 1.02, 30., 47.925, 135., 215.663, "", "", "", "", 13147., 
  2.454606*^6, 3921.246, 21.002, 11336., 18.109, 0.021, 48.4, 
  "tests performed", "", "", "", "", 2401., "", "", "", 3836., 48.15, 
  625976., 231.447, 39.7, 14.312, 9.842, 94277.965, 0.2, 128.275, 4.42, 20.9, 
  26., "", 4.51, 82.25, 0.916}, {"LUX", "Europe", "Luxembourg", "2021-04-04", 
  62105., 0., 234.286, 750., 0., 1.714, 99213.069, 0., 374.273, 1198.129, 0., 
  2.739, 1.01, 30., 47.925, 134., 214.066, "", "", "", "", 1017., 
  2.455623*^6, 3922.871, 1.625, 11412., 18.231, 0.021, 48.7, 
  "tests performed", "", "", "", "", 2409., "", "", "", 3848., 48.15, 
  625976., 231.447, 39.7, 14.312, 9.842, 94277.965, 0.2, 128.275, 4.42, 20.9, 
  26., "", 4.51, 82.25, 0.916}, {"LUX", "Europe", "Luxembourg", "2021-04-05", 
  62105., 0., 147.429, 750., 0., 1.286, 99213.069, 0., 235.518, 1198.129, 0., 
  2.054, 1., 32., 51.12, 137., 218.858, "", "", "", "", 483., 2.456106*^6, 
  3923.642, 0.772, 10017., 16.002, 0.015, 67.9, "tests performed", 108940., 
  83652., 25288., "", 2544., 17.4, 13.36, 4.04, 4064., 48.15, 625976., 
  231.447, 39.7, 14.312, 9.842, 94277.965, 0.2, 128.275, 4.42, 20.9, 26., "", 
  4.51, 82.25, 0.916}, {"LUX", "Europe", "Luxembourg", "2021-04-06", 62625., 
  520., 195.714, 761., 11., 2.571, 100043.772, 830.703, 312.655, 1215.702, 
  17.573, 4.108, 1.06, 31., 49.523, 139., 222.053, "", "", "", "", 8794., 
  2.4649*^6, 3937.691, 14.048, 9364., 14.959, 0.021, 47.8, "tests performed", 
  112764., 86356., 26408., 3824., 2884., 18.01, 13.8, 4.22, 4607., 48.15, 
  625976., 231.447, 39.7, 14.312, 9.842, 94277.965, 0.2, 128.275, 4.42, 20.9, 
  26., "", 4.51, 82.25, 0.916}, {"LUX", "Europe", "Luxembourg", "2021-04-07", 
  62793., 168., 164.429, 762., 1., 2.286, 100312.153, 268.381, 262.676, 
  1217.299, 1.598, 3.651, 1.06, 32., 51.12, 140., 223.651, "", "", "", "", 
  13841., 2.478741*^6, 3959.802, 22.111, 9507., 15.187, 0.017, 57.8, 
  "tests performed", 117137., 88717., 28420., 4373., 3069., 18.71, 14.17, 
  4.54, 4903., 48.15, 625976., 231.447, 39.7, 14.312, 9.842, 94277.965, 0.2, 
  128.275, 4.42, 20.9, 26., "", 4.51, 82.25, 0.916}, 
 {"LUX", "Europe", "Luxembourg", "2021-04-08", 63180., 387., 185.571, 762., 
  0., 1.857, 100930.387, 618.235, 296.451, 1217.299, 0., 2.967, 1.07, 30., 
  47.925, 132., 210.871, "", "", "", "", 11833., 2.490574*^6, 3978.705, 
  18.903, 9199., 14.695, 0.02, 49.6, "tests performed", 121953., 91074., 
  30879., 4816., 3228., 19.48, 14.55, 4.93, 5157., 48.15, 625976., 231.447, 
  39.7, 14.312, 9.842, 94277.965, 0.2, 128.275, 4.42, 20.9, 26., "", 4.51, 
  82.25, 0.916}, {"LUX", "Europe", "Luxembourg", "2021-04-09", 63467., 287., 
  194.571, 763., 1., 1.857, 101388.871, 458.484, 310.829, 1218.897, 1.598, 
  2.967, 1.06, 27., 43.133, 133., 212.468, "", "", "", "", 11497., 
  2.502071*^6, 3997.072, 18.367, 8659., 13.833, 0.022, 44.5, 
  "tests performed", "", "", "", "", 3282., "", "", "", 5243., 48.15, 
  625976., 231.447, 39.7, 14.312, 9.842, 94277.965, 0.2, 128.275, 4.42, 20.9, 
  26., "", 4.51, 82.25, 0.916}, {"LUX", "Europe", "Luxembourg", "2021-04-10", 
  63467., 0., 194.571, 763., 0., 1.857, 101388.871, 0., 310.829, 1218.897, 
  0., 2.967, 1.05, 28., 44.73, 130., 207.676, "", "", "", "", 7710., 
  2.509781*^6, 4009.389, 12.317, 7882., 12.592, 0.025, 40.5, 
  "tests performed", "", "", "", "", 3337., "", "", "", 5331., 48.15, 
  625976., 231.447, 39.7, 14.312, 9.842, 94277.965, 0.2, 128.275, 4.42, 20.9, 
  26., "", 4.51, 82.25, 0.916}, {"LUX", "Europe", "Luxembourg", "2021-04-11", 
  63467., 0., 194.571, 763., 0., 1.857, 101388.871, 0., 310.829, 1218.897, 
  0., 2.967, 1.03, 29., 46.328, 129., 206.078, "", "", "", "", 457., 
  2.510238*^6, 4010.119, 0.73, 7802., 12.464, 0.025, 40.1, "tests performed", 
  130279., 96054., 34225., "", 3391., 20.81, 15.34, 5.47, 5417., 48.15, 
  625976., 231.447, 39.7, 14.312, 9.842, 94277.965, 0.2, 128.275, 4.42, 20.9, 
  26., "", 4.51, 82.25, 0.916}, {"LUX", "Europe", "Luxembourg", "2021-04-12", 
  63880., 413., 253.571, 772., 9., 3.143, 102048.641, 659.77, 405.082, 
  1233.274, 14.378, 5.021, 1.02, 32., 51.12, 136., 217.261, "", "", "", "", 
  10754., 2.520992*^6, 4027.298, 17.18, 9269., 14.807, 0.027, 36.6, 
  "tests performed", 135091., 99988., 35103., 4812., 3736., 21.58, 15.97, 
  5.61, 5968., 48.15, 625976., 231.447, 39.7, 14.312, 9.842, 94277.965, 0.2, 
  128.275, 4.42, 20.9, 26., "", 4.51, 82.25, 0.916}, 
 {"LUX", "Europe", "Luxembourg", "2021-04-13", 64062., 182., 205.286, 777., 
  5., 2.286, 102339.387, 290.746, 327.945, 1241.262, 7.988, 3.651, 1., 33., 
  52.718, 122., 194.896, "", "", "", "", 9508., 2.5305*^6, 4042.487, 15.189, 
  9371., 14.97, 0.022, 45.6, "tests performed", 141352., 103565., 37787., 
  6261., 4084., 22.58, 16.54, 6.04, 6524., 48.15, 625976., 231.447, 39.7, 
  14.312, 9.842, 94277.965, 0.2, 128.275, 4.42, 20.9, 26., "", 4.51, 82.25, 
  0.916}, {"LUX", "Europe", "Luxembourg", "2021-04-14", 64334., 272., 
  220.143, 784., 7., 3.143, 102773.908, 434.521, 351.679, 1252.444, 11.183, 
  5.021, 1., 33., 52.718, 117., 186.908, "", "", "", "", 9003., 2.539503*^6, 
  4056.87, 14.382, 8680., 13.866, 0.025, 39.4, "tests performed", 147515., 
  107163., 40352., 6163., 4340., 23.57, 17.12, 6.45, 6933., 48.15, 625976., 
  231.447, 39.7, 14.312, 9.842, 94277.965, 0.2, 128.275, 4.42, 20.9, 26., "", 
  4.51, 82.25, 0.916}, {"LUX", "Europe", "Luxembourg", "2021-04-15", 64549., 
  215., 195.571, 785., 1., 3.286, 103117.372, 343.464, 312.426, 1254.042, 
  1.598, 5.249, 0.99, 32., 51.12, 110., 175.726, "", "", "", "", 9170., 
  2.548673*^6, 4071.519, 14.649, 8300., 13.259, 0.024, 42.4, 
  "tests performed", 153420., 110434., 42986., 5905., 4495., 24.51, 17.64, 
  6.87, 7181., 48.15, 625976., 231.447, 39.7, 14.312, 9.842, 94277.965, 0.2, 
  128.275, 4.42, 20.9, 26., "", 4.51, 82.25, 0.916}, 
 {"LUX", "Europe", "Luxembourg", "2021-04-16", 64746., 197., 182.714, 785., 
  0., 3.143, 103432.08, 314.709, 291.887, 1254.042, 0., 5.021, 0.99, 31., 
  49.523, 116., 185.311, "", "", "", "", 12337., 2.56101*^6, 4091.227, 
  19.708, 8420., 13.451, 0.022, 46.1, "tests performed", "", "", "", "", 
  4607., "", "", "", 7360., 48.15, 625976., 231.447, 39.7, 14.312, 9.842, 
  94277.965, 0.2, 128.275, 4.42, 20.9, 26., "", 4.51, 82.25, 0.916}, 
 {"LUX", "Europe", "Luxembourg", "2021-04-17", 64746., 0., 182.714, 785., 0., 
  3.143, 103432.08, 0., 291.887, 1254.042, 0., 5.021, 0.99, 36., 57.51, 108., 
  172.531, "", "", "", "", 7971., 2.568981*^6, 4103.961, 12.734, 8457., 
  13.51, 0.022, 46.3, "tests performed", "", "", "", "", 4719., "", "", "", 
  7539., 48.15, 625976., 231.447, 39.7, 14.312, 9.842, 94277.965, 0.2, 
  128.275, 4.42, 20.9, 26., "", 4.51, 82.25, 0.916}, 
 {"LUX", "Europe", "Luxembourg", "2021-04-18", 64746., 0., 182.714, 785., 0., 
  3.143, 103432.08, 0., 291.887, 1254.042, 0., 5.021, 0.99, 37., 59.108, 
  116., 185.311, "", "", "", "", 1610., 2.570591*^6, 4106.533, 2.572, 8622., 
  13.774, 0.021, 47.2, "tests performed", 164091., 118118., 45973., "", 
  4830., 26.21, 18.87, 7.34, 7716., 48.15, 625976., 231.447, 39.7, 14.312, 
  9.842, 94277.965, 0.2, 128.275, 4.42, 20.9, 26., "", 4.51, 82.25, 0.916}, 
 {"LUX", "Europe", "Luxembourg", "2021-04-19", 65144., 398., 180.571, 786., 
  1., 2., 104067.888, 635.807, 288.464, 1255.639, 1.598, 3.195, 0.99, 38., 
  60.705, 121., 193.298, "", "", "", "", 9600., 2.580191*^6, 4121.869, 
  15.336, 8457., 13.51, 0.021, 46.8, "tests performed", 165515., 119259., 
  46256., 1424., 4346., 26.44, 19.05, 7.39, 6943., 48.15, 625976., 231.447, 
  39.7, 14.312, 9.842, 94277.965, 0.2, 128.275, 4.42, 20.9, 26., "", 4.51, 
  82.25, 0.916}, {"LUX", "Europe", "Luxembourg", "2021-04-20", 65319., 175., 
  179.571, 786., 0., 1.286, 104347.451, 279.563, 286.866, 1255.639, 0., 
  2.054, 0.99, 38., 60.705, 114., 182.116, "", "", "", "", 9731., 
  2.589922*^6, 4137.414, 15.545, 8489., 13.561, 0.021, 47.3, 
  "tests performed", 166724., 120308., 46416., 1209., 3625., 26.63, 19.22, 
  7.41, 5791., 48.15, 625976., 231.447, 39.7, 14.312, 9.842, 94277.965, 0.2, 
  128.275, 4.42, 20.9, 26., "", 4.51, 82.25, 0.916}, 
 {"LUX", "Europe", "Luxembourg", "2021-04-21", 65604., 285., 181.429, 788., 
  2., 0.571, 104802.74, 455.289, 289.833, 1258.834, 3.195, 0.913, 0.99, 34., 
  54.315, 112., 178.921, "", "", "", "", 8915., 2.598837*^6, 4151.656, 
  14.242, 8476., 13.54, 0.021, 46.7, "tests performed", 170038., 123137., 
  46901., 3314., 3218., 27.16, 19.67, 7.49, 5141., 48.15, 625976., 231.447, 
  39.7, 14.312, 9.842, 94277.965, 0.2, 128.275, 4.42, 20.9, 26., "", 4.51, 
  82.25, 0.916}, {"LUX", "Europe", "Luxembourg", "2021-04-22", 65813., 209., 
  180.571, 790., 2., 0.714, 105136.619, 333.879, 288.464, 1262.029, 3.195, 
  1.141, 0.98, 33., 52.718, 105., 167.738, "", "", "", "", 7527., 
  2.606364*^6, 4163.68, 12.024, 8242., 13.167, 0.022, 45.6, 
  "tests performed", 173153., 125739., 47414., 3115., 2819., 27.66, 20.09, 
  7.57, 4503., 48.15, 625976., 231.447, 39.7, 14.312, 9.842, 94277.965, 0.2, 
  128.275, 4.42, 20.9, 26., "", 4.51, 82.25, 0.916}, 
 {"LUX", "Europe", "Luxembourg", "2021-04-23", 66007., 194., 180.143, 790., 
  0., 0.714, 105446.535, 309.916, 287.779, 1262.029, 0., 1.141, 0.98, 36., 
  57.51, 105., 167.738, "", "", "", "", 11690., 2.618054*^6, 4182.355, 
  18.675, 8149., 13.018, 0.022, 45.2, "tests performed", "", "", "", "", 
  2580., "", "", "", 4122., 48.15, 625976., 231.447, 39.7, 14.312, 9.842, 
  94277.965, 0.2, 128.275, 4.42, 20.9, 26., "", 4.51, 82.25, 0.916}, 
 {"LUX", "Europe", "Luxembourg", "2021-04-24", 66007., 0., 180.143, 790., 0., 
  0.714, 105446.535, 0., 287.779, 1262.029, 0., 1.141, 0.97, 34., 54.315, 
  98., 156.556, "", "", "", "", 6045., 2.624099*^6, 4192.012, 9.657, 7874., 
  12.579, 0.023, 43.7, "tests performed", "", "", "", "", 2341., "", "", "", 
  3740., 48.15, 625976., 231.447, 39.7, 14.312, 9.842, 94277.965, 0.2, 
  128.275, 4.42, 20.9, 26., "", 4.51, 82.25, 0.916}, 
 {"LUX", "Europe", "Luxembourg", "2021-04-25", 66007., 0., 180.143, 790., 0., 
  0.714, 105446.535, 0., 287.779, 1262.029, 0., 1.141, 0.97, 37., 59.108, 
  94., 150.166, "", "", "", "", 478., 2.624577*^6, 4192.776, 0.764, 7712., 
  12.32, 0.023, 42.8, "tests performed", 178801., 130591., 48210., "", 2101., 
  28.56, 20.86, 7.7, 3356., 48.15, 625976., 231.447, 39.7, 14.312, 9.842, 
  94277.965, 0.2, 128.275, 4.42, 20.9, 26., "", 4.51, 82.25, 0.916}, 
 {"LUX", "Europe", "Luxembourg", "2021-04-26", 66374., 367., 175.714, 791., 
  1., 0.714, 106032.819, 586.284, 280.705, 1263.627, 1.598, 1.141, 0.98, 37., 
  59.108, 91., 145.373, "", "", "", "", 9778., 2.634355*^6, 4208.396, 15.62, 
  7738., 12.361, 0.023, 44., "tests performed", 180488., 131867., 48621., 
  1687., 2139., 28.83, 21.07, 7.77, 3417., 48.15, 625976., 231.447, 39.7, 
  14.312, 9.842, 94277.965, 0.2, 128.275, 4.42, 20.9, 26., "", 4.51, 82.25, 
  0.916}, {"LUX", "Europe", "Luxembourg", "2021-04-27", 66594., 220., 
  182.143, 791., 0., 0.714, 106384.27, 351.451, 290.974, 1263.627, 0., 1.141, 
  0.97, 36., 57.51, 90., 143.775, "", "", "", "", 8828., 2.643183*^6, 
  4222.499, 14.103, 7609., 12.155, 0.024, 41.8, "tests performed", 181908., 
  132681., 49227., 1420., 2169., 29.06, 21.2, 7.86, 3465., 48.15, 625976., 
  231.447, 39.7, 14.312, 9.842, 94277.965, 0.2, 128.275, 4.42, 20.9, 26., "", 
  4.51, 82.25, 0.916}, {"LUX", "Europe", "Luxembourg", "2021-04-28", 66826., 
  232., 174.571, 792., 1., 0.571, 106754.892, 370.621, 278.879, 1265.224, 
  1.598, 0.913, 0.95, 36., 57.51, 95., 151.763, "", "", "", "", 9409., 
  2.652592*^6, 4237.53, 15.031, 7679., 12.267, 0.023, 44., "tests performed", 
  186480., 136453., 50027., 4572., 2349., 29.79, 21.8, 7.99, 3753., 48.15, 
  625976., 231.447, 39.7, 14.312, 9.842, 94277.965, 0.2, 128.275, 4.42, 20.9, 
  26., "", 4.51, 82.25, 0.916}, {"LUX", "Europe", "Luxembourg", "2021-04-29", 
  67045., 219., 176., 794., 2., 0.571, 107104.745, 349.854, 281.161, 
  1268.419, 3.195, 0.913, 0.94, 34., 54.315, 87., 138.983, "", "", "", "", 
  8709., 2.661301*^6, 4251.443, 13.913, 7848., 12.537, 0.022, 44.6, 
  "tests performed", 191419., 140495., 50924., 4939., 2609., 30.58, 22.44, 
  8.14, 4168., 48.15, 625976., 231.447, 39.7, 14.312, 9.842, 94277.965, 0.2, 
  128.275, 4.42, 20.9, 26., "", 4.51, 82.25, 0.916}, 
 {"LUX", "Europe", "Luxembourg", "2021-04-30", 67205., 160., 171.143, 796., 
  2., 0.857, 107360.346, 255.601, 273.402, 1271.614, 3.195, 1.369, 0.93, 34., 
  54.315, 91., 145.373, "", "", "", "", 11688., 2.672989*^6, 4270.114, 
  18.672, 7848., 12.537, 0.022, 45.9, "tests performed", "", "", "", "", 
  2775., "", "", "", 4433., 48.15, 625976., 231.447, 39.7, 14.312, 9.842, 
  94277.965, 0.2, 128.275, 4.42, 20.9, 26., "", 4.51, 82.25, 0.916}, 
 {"LUX", "Europe", "Luxembourg", "2021-05-01", 67205., 0., 171.143, 796., 0., 
  0.857, 107360.346, 0., 273.402, 1271.614, 0., 1.369, 0.92, 33., 52.718, 
  93., 148.568, "", "", "", "", 2161., 2.67515*^6, 4273.566, 3.452, 7293., 
  11.651, 0.023, 42.6, "tests performed", "", "", "", "", 2941., "", "", "", 
  4698., 48.15, 625976., 231.447, 39.7, 14.312, 9.842, 94277.965, 0.2, 
  128.275, 4.42, 20.9, 26., "", 4.51, 82.25, 0.916}, 
 {"LUX", "Europe", "Luxembourg", "2021-05-02", 67205., 0., 171.143, 796., 0., 
  0.857, 107360.346, 0., 273.402, 1271.614, 0., 1.369, 0.91, 29., 46.328, 
  95., 151.763, "", "", "", "", 325., 2.675475*^6, 4274.086, 0.519, 7271., 
  11.615, 0.024, 42.5, "tests performed", 200553., 148450., 52103., "", 
  3107., 32.04, 23.71, 8.32, 4963., 48.15, 625976., 231.447, 39.7, 14.312, 
  9.842, 94277.965, 0.2, 128.275, 4.42, 20.9, 26., "", 4.51, 82.25, 0.916}, 
 {"LUX", "Europe", "Luxembourg", "2021-05-03", 67495., 290., 160.143, 800., 
  4., 1.286, 107823.623, 463.277, 255.829, 1278.004, 6.39, 2.054, 0.9, 32., 
  51.12, 97., 154.958, "", "", "", "", 8989., 2.684464*^6, 4288.446, 14.36, 
  7158., 11.435, 0.022, 44.7, "tests performed", 206707., 152149., 54558., 
  6154., 3746., 33.02, 24.31, 8.72, 5984., 48.15, 625976., 231.447, 39.7, 
  14.312, 9.842, 94277.965, 0.2, 128.275, 4.42, 20.9, 26., "", 4.51, 82.25, 
  0.916}, {"LUX", "Europe", "Luxembourg", "2021-05-04", 67642., 147., 
  149.714, 800., 0., 1.286, 108058.456, 234.833, 239.169, 1278.004, 0., 
  2.054, 0.9, 34., 54.315, 88., 140.58, "", "", "", "", 9435., 2.693899*^6, 
  4303.518, 15.072, 7245., 11.574, 0.021, 48.4, "tests performed", 213236., 
  155897., 57339., 6529., 4475., 34.06, 24.9, 9.16, 7149., 48.15, 625976., 
  231.447, 39.7, 14.312, 9.842, 94277.965, 0.2, 128.275, 4.42, 20.9, 26., "", 
  4.51, 82.25, 0.916}, {"LUX", "Europe", "Luxembourg", "2021-05-05", 67850., 
  208., 146.286, 800., 0., 1.143, 108390.737, 332.281, 233.692, 1278.004, 0., 
  1.826, 0.89, 33., 52.718, 86., 137.385, "", "", "", "", 8651., 2.70255*^6, 
  4317.338, 13.82, 7137., 11.401, 0.02, 48.8, "tests performed", 220251., 
  160427., 59824., 7015., 4824., 35.19, 25.63, 9.56, 7706., 48.15, 625976., 
  231.447, 39.7, 14.312, 9.842, 94277.965, 0.2, 128.275, 4.42, 20.9, 26., "", 
  4.51, 82.25, 0.916}, {"LUX", "Europe", "Luxembourg", "2021-05-06", 68020., 
  170., 139.286, 801., 1., 1., 108662.313, 271.576, 222.51, 1279.602, 1.598, 
  1.598, 0.89, 32., 51.12, 86., 137.385, "", "", "", "", 8800., 2.71135*^6, 
  4331.396, 14.058, 7150., 11.422, 0.019, 51.3, "tests performed", 227314., 
  165376., 61938., 7063., 5128., 36.31, 26.42, 9.89, 8192., 48.15, 625976., 
  231.447, 39.7, 14.312, 9.842, 94277.965, 0.2, 128.275, 4.42, 20.9, 26., "", 
  4.51, 82.25, 0.916}, {"LUX", "Europe", "Luxembourg", "2021-05-07", 68153., 
  133., 135.429, 801., 0., 0.714, 108874.781, 212.468, 216.348, 1279.602, 0., 
  1.141, 0.88, 31., 49.523, 86., 137.385, "", "", "", "", 10761., 
  2.722111*^6, 4348.587, 17.191, 7017., 11.21, 0.019, 51.8, 
  "tests performed", "", "", "", "", 5357., "", "", "", 8558., 48.15, 
  625976., 231.447, 39.7, 14.312, 9.842, 94277.965, 0.2, 128.275, 4.42, 20.9, 
  26., "", 4.51, 82.25, 0.916}, {"LUX", "Europe", "Luxembourg", "2021-05-08", 
  68153., 0., 135.429, 801., 0., 0.714, 108874.781, 0., 216.348, 1279.602, 
  0., 1.141, 0.88, 31., 49.523, 87., 138.983, "", "", "", "", 6350., 
  2.728461*^6, 4358.731, 10.144, 7616., 12.167, 0.018, 56.2, 
  "tests performed", "", "", "", "", 5587., "", "", "", 8925., 48.15, 
  625976., 231.447, 39.7, 14.312, 9.842, 94277.965, 0.2, 128.275, 4.42, 20.9, 
  26., "", 4.51, 82.25, 0.916}, {"LUX", "Europe", "Luxembourg", "2021-05-09", 
  68153., 0., 135.429, 801., 0., 0.714, 108874.781, 0., 216.348, 1279.602, 
  0., 1.141, 0.87, 31., 49.523, 84., 134.19, "", "", "", "", 432., 
  2.728893*^6, 4359.421, 0.69, 7631., 12.191, 0.018, 56.3, "tests performed", 
  241270., 175126., 66144., "", 5817., 38.54, 27.98, 10.57, 9293., 48.15, 
  625976., 231.447, 39.7, 14.312, 9.842, 94277.965, 0.2, 128.275, 4.42, 20.9, 
  26., "", 4.51, 82.25, 0.916}, {"LUX", "Europe", "Luxembourg", "2021-05-10", 
  68431., 278., 133.714, 804., 3., 0.571, 109318.888, 444.106, 213.609, 
  1284.394, 4.793, 0.913, 0.87, 30., 47.925, 82., 130.995, "", "", "", "", 
  10012., 2.738905*^6, 4375.415, 15.994, 7777., 12.424, 0.017, 58.2, 
  "tests performed", 248492., 179434., 69058., 7222., 5969., 39.7, 28.66, 
  11.03, 9536., 48.15, 625976., 231.447, 39.7, 14.312, 9.842, 94277.965, 0.2, 
  128.275, 4.42, 20.9, 26., "", 4.51, 82.25, 0.916}, 
 {"LUX", "Europe", "Luxembourg", "2021-05-11", 68552., 121., 130., 806., 2., 
  0.857, 109512.186, 193.298, 207.676, 1287.589, 3.195, 1.369, 0.86, 30., 
  47.925, 84., 134.19, "", "", "", "", 9036., 2.747941*^6, 4389.85, 14.435, 
  7720., 12.333, 0.017, 59.4, "tests performed", 255678., 183288., 72390., 
  7186., 6063., 40.84, 29.28, 11.56, 9686., 48.15, 625976., 231.447, 39.7, 
  14.312, 9.842, 94277.965, 0.2, 128.275, 4.42, 20.9, 26., "", 4.51, 82.25, 
  0.916}, {"LUX", "Europe", "Luxembourg", "2021-05-12", 68748., 196., 
  128.286, 806., 0., 0.857, 109825.297, 313.111, 204.937, 1287.589, 0., 
  1.369, 0.84, 30., 47.925, 75., 119.813, "", "", "", "", 11353., 
  2.759294*^6, 4407.987, 18.136, 8106., 12.949, 0.016, 63.2, 
  "tests performed", "", "", "", "", 6076., "", "", "", 9706., 48.15, 
  625976., 231.447, 39.7, 14.312, 9.842, 94277.965, 0.2, 128.275, 4.42, 20.9, 
  26., "", 4.51, 82.25, 0.916}, {"LUX", "Europe", "Luxembourg", "2021-05-13", 
  68748., 0., 104., 806., 0., 0.714, 109825.297, 0., 166.141, 1287.589, 0., 
  1.141, 0.83, 29., 46.328, 67., 107.033, "", "", "", "", 1053., 2.760347*^6, 
  4409.669, 1.682, 7000., 11.183, 0.015, 67.3, "tests performed", 269883., 
  191724., 78159., "", 6081., 43.11, 30.63, 12.49, 9714., 48.15, 625976., 
  231.447, 39.7, 14.312, 9.842, 94277.965, 0.2, 128.275, 4.42, 20.9, 26., "", 
  4.51, 82.25, 0.916}, {"LUX", "Europe", "Luxembourg", "2021-05-14", 68922., 
  174., 109.857, 806., 0., 0.714, 110103.263, 277.966, 175.497, 1287.589, 0., 
  1.141, 0.84, 29., 46.328, 71., 113.423, "", "", "", "", 10334., 
  2.770681*^6, 4426.178, 16.509, 6939., 11.085, 0.016, 63.2, 
  "tests performed", "", "", "", "", 6132., "", "", "", 9796., 48.15, 
  625976., 231.447, 39.7, 14.312, 9.842, 94277.965, 0.2, 128.275, 4.42, 20.9, 
  26., "", 4.51, 82.25, 0.916}, {"LUX", "Europe", "Luxembourg", "2021-05-15", 
  68922., 0., 109.857, 806., 0., 0.714, 110103.263, 0., 175.497, 1287.589, 
  0., 1.141, 0.84, 28., 44.73, 63., 100.643, "", "", "", "", 7339., 
  2.77802*^6, 4437.902, 11.724, 7080., 11.31, 0.016, 64.4, "tests performed", 
  "", "", "", "", 6184., "", "", "", 9879., 48.15, 625976., 231.447, 39.7, 
  14.312, 9.842, 94277.965, 0.2, 128.275, 4.42, 20.9, 26., "", 4.51, 82.25, 
  0.916}, {"LUX", "Europe", "Luxembourg", "2021-05-16", 68922., 0., 109.857, 
  806., 0., 0.714, 110103.263, 0., 175.497, 1287.589, 0., 1.141, 0.83, 28., 
  44.73, 63., 100.643, "", "", "", "", 588., 2.778608*^6, 4438.841, 0.939, 
  7102., 11.345, 0.015, 64.6, "tests performed", 284913., 199581., 85332., 
  "", 6235., 45.52, 31.88, 13.63, 9960., 45.37, 625976., 231.447, 39.7, 
  14.312, 9.842, 94277.965, 0.2, 128.275, 4.42, 20.9, 26., "", 4.51, 82.25, 
  0.916}, {"LUX", "Europe", "Luxembourg", "2021-05-17", 69190., 268., 
  108.429, 808., 2., 0.571, 110531.394, 428.131, 173.215, 1290.784, 3.195, 
  0.913, 0.83, 29., 46.328, 61., 97.448, "", "", "", "", 8725., 2.787333*^6, 
  4452.779, 13.938, 6918., 11.052, 0.016, 63.8, "tests performed", 291503., 
  204869., 86634., 6590., 6144., 46.57, 32.73, 13.84, 9815., 45.37, 625976., 
  231.447, 39.7, 14.312, 9.842, 94277.965, 0.2, 128.275, 4.42, 20.9, 26., "", 
  4.51, 82.25, 0.916}, {"LUX", "Europe", "Luxembourg", "2021-05-18", 69239., 
  49., 98.143, 808., 0., 0.286, 110609.672, 78.278, 156.784, 1290.784, 0., 
  0.456, 0.8, 21., 33.548, 59., 94.253, "", "", "", "", 9931., 2.797264*^6, 
  4468.644, 15.865, 7046., 11.256, 0.014, 71.8, "tests performed", 297351., 
  209494., 87857., 5848., 5953., 47.5, 33.47, 14.04, 9510., 45.37, 625976., 
  231.447, 39.7, 14.312, 9.842, 94277.965, 0.2, 128.275, 4.42, 20.9, 26., "", 
  4.51, 82.25, 0.916}, {"LUX", "Europe", "Luxembourg", "2021-05-19", 69398., 
  159., 92.857, 808., 0., 0.286, 110863.675, 254.003, 148.34, 1290.784, 0., 
  0.456, 0.77, 18., 28.755, 51., 81.473, "", "", "", "", 10398., 2.807662*^6, 
  4485.255, 16.611, 6910., 11.039, 0.013, 74.4, "tests performed", 304062., 
  213291., 90771., 6711., 5897., 48.57, 34.07, 14.5, 9420., 45.37, 625976., 
  231.447, 39.7, 14.312, 9.842, 94277.965, 0.2, 128.275, 4.42, 20.9, 26., "", 
  4.51, 82.25, 0.916}, {"LUX", "Europe", "Luxembourg", "2021-05-20", 69465., 
  67., 102.429, 809., 1., 0.429, 110970.708, 107.033, 163.63, 1292.382, 
  1.598, 0.685, 0.75, 17., 27.158, 45., 71.888, "", "", "", "", 14462., 
  2.822124*^6, 4508.358, 23.103, 8825., 14.098, 0.012, 86.2, 
  "tests performed", 309633., 216030., 93603., 5571., 5679., 49.46, 34.51, 
  14.95, 9072., 45.37, 625976., 231.447, 39.7, 14.312, 9.842, 94277.965, 0.2, 
  128.275, 4.42, 20.9, 26., "", 4.51, 82.25, 0.916}, 
 {"LUX", "Europe", "Luxembourg", "2021-05-21", 69545., 80., 89., 810., 1., 
  0.571, 111098.509, 127.8, 142.178, 1293.979, 1.598, 0.913, 0.73, 17., 
  27.158, 40., 63.9, "", "", "", "", 16526., 2.83865*^6, 4534.759, 26.4, 
  9710., 15.512, 0.009, 109.1, "tests performed", "", "", "", "", 5399., "", 
  "", "", 8625., 45.37, 625976., 231.447, 39.7, 14.312, 9.842, 94277.965, 
  0.2, 128.275, 4.42, 20.9, 26., "", 4.51, 82.25, 0.916}, 
 {"LUX", "Europe", "Luxembourg", "2021-05-22", 69545., 0., 89., 810., 0., 
  0.571, 111098.509, 0., 142.178, 1293.979, 0., 0.913, 0.71, 17., 27.158, 
  40., 63.9, "", "", "", "", 11099., 2.849749*^6, 4552.489, 17.731, 10247., 
  16.37, 0.009, 115.1, "tests performed", "", "", "", "", 5120., "", "", "", 
  8179., 45.37, 625976., 231.447, 39.7, 14.312, 9.842, 94277.965, 0.2, 
  128.275, 4.42, 20.9, 26., "", 4.51, 82.25, 0.916}, 
 {"LUX", "Europe", "Luxembourg", "2021-05-23", 69545., 0., 89., 810., 0., 
  0.571, 111098.509, 0., 142.178, 1293.979, 0., 0.913, 0.69, 17., 27.158, 
  36., 57.51, "", "", "", "", 978., 2.850727*^6, 4554.052, 1.562, 10303., 
  16.459, 0.009, 115.8, "tests performed", "", "", "", "", 4840., "", "", "", 
  7732., 45.37, 625976., 231.447, 39.7, 14.312, 9.842, 94277.965, 0.2, 
  128.275, 4.42, 20.9, 26., "", 4.51, 82.25, 0.916}, 
 {"LUX", "Europe", "Luxembourg", "2021-05-24", 69545., 0., 50.714, 810., 0., 
  0.286, 111098.509, 0., 81.016, 1293.979, 0., 0.456, 0.67, 17., 27.158, 34., 
  54.315, "", "", "", "", 420., 2.851147*^6, 4554.723, 0.671, 9116., 14.563, 
  0.006, 179.8, "tests performed", "", "", "", "", 4335., "", "", "", 6925., 
  45.37, 625976., 231.447, 39.7, 14.312, 9.842, 94277.965, 0.2, 128.275, 
  4.42, 20.9, 26., "", 4.51, 82.25, 0.916}, {"LUX", "Europe", "Luxembourg", 
  "2021-05-25", 69579., 34., 48.571, 812., 2., 0.571, 111152.824, 54.315, 
  77.593, 1297.174, 3.195, 0.913, 0.71, 17., 27.158, 34., 54.315, "", "", "", 
  "", 8842., 2.859989*^6, 4568.848, 14.125, 8961., 14.315, 0.005, 184.5, 
  "tests performed", 324903., 223372., 101531., "", 3936., 51.9, 35.68, 
  16.22, 6288., 45.37, 625976., 231.447, 39.7, 14.312, 9.842, 94277.965, 0.2, 
  128.275, 4.42, 20.9, 26., "", 4.51, 82.25, 0.916}, 
 {"LUX", "Europe", "Luxembourg", "2021-05-26", 69669., 90., 38.714, 812., 0., 
  0.571, 111296.599, 143.775, 61.846, 1297.174, 0., 0.913, 0.75, 15., 23.963, 
  32., 51.12, "", "", "", "", 9699., 2.869688*^6, 4584.342, 15.494, 8861., 
  14.155, 0.004, 228.9, "tests performed", "", "", "", "", 3298., "", "", "", 
  5269., 45.37, 625976., 231.447, 39.7, 14.312, 9.842, 94277.965, 0.2, 
  128.275, 4.42, 20.9, 26., "", 4.51, 82.25, 0.916}, 
 {"LUX", "Europe", "Luxembourg", "2021-05-27", 69749., 80., 40.571, 813., 1., 
  0.571, 111424.4, 127.8, 64.813, 1298.772, 1.598, 0.913, 0.78, 12., 19.17, 
  32., 51.12, "", "", "", "", 9425., 2.879113*^6, 4599.398, 15.056, 8141., 
  13.005, 0.005, 200.7, "tests performed", 329390., 224155., 105235., "", 
  2822., 52.62, 35.81, 16.81, 4508., 45.37, 625976., 231.447, 39.7, 14.312, 
  9.842, 94277.965, 0.2, 128.275, 4.42, 20.9, 26., "", 4.51, 82.25, 0.916}, 
 {"LUX", "Europe", "Luxembourg", "2021-05-28", 69830., 81., 40.714, 814., 1., 
  0.571, 111553.798, 129.398, 65.041, 1300.369, 1.598, 0.913, 0.8, 12., 
  19.17, 32., 51.12, "", "", "", "", 9837., 2.88895*^6, 4615.113, 15.715, 
  7186., 11.48, 0.006, 176.5, "tests performed", 334766., 225549., 109217., 
  5376., 3154., 53.48, 36.03, 17.45, 5039., 45.37, 625976., 231.447, 39.7, 
  14.312, 9.842, 94277.965, 0.2, 128.275, 4.42, 20.9, 26., "", 4.51, 82.25, 
  0.916}, {"LUX", "Europe", "Luxembourg", "2021-05-29", 69830., 0., 40.714, 
  814., 0., 0.571, 111553.798, 0., 65.041, 1300.369, 0., 0.913, 0.81, 11., 
  17.573, 32., 51.12, "", "", "", "", 5930., 2.89488*^6, 4624.586, 9.473, 
  6447., 10.299, 0.006, 158.3, "tests performed", 340132., 226779., 113353., 
  5366., 3484., 54.34, 36.23, 18.11, 5566., 45.37, 625976., 231.447, 39.7, 
  14.312, 9.842, 94277.965, 0.2, 128.275, 4.42, 20.9, 26., "", 4.51, 82.25, 
  0.916}, {"LUX", "Europe", "Luxembourg", "2021-05-30", 69830., 0., 40.714, 
  814., 0., 0.571, 111553.798, 0., 65.041, 1300.369, 0., 0.913, 0.82, 8., 
  12.78, 27., 43.133, "", "", "", "", 337., 2.895217*^6, 4625.125, 0.538, 
  6356., 10.154, 0.006, 156.1, "tests performed", "", "", "", "", 3437., "", 
  "", "", 5491., 45.37, 625976., 231.447, 39.7, 14.312, 9.842, 94277.965, 
  0.2, 128.275, 4.42, 20.9, 26., "", 4.51, 82.25, 0.916}, 
 {"LUX", "Europe", "Luxembourg", "2021-05-31", 69932., 102., 55.286, 815., 
  1., 0.714, 111716.743, 162.946, 88.319, 1301.967, 1.598, 1.141, 0.84, 7., 
  11.183, 24., 38.34, "", "", "", "", 9565., 2.904782*^6, 4640.405, 15.28, 
  7662., 12.24, 0.007, 138.6, "tests performed", 345574., 228017., 117557., 
  "", 3389., 55.21, 36.43, 18.78, 5414., 45.37, 625976., 231.447, 39.7, 
  14.312, 9.842, 94277.965, 0.2, 128.275, 4.42, 20.9, 26., "", 4.51, 82.25, 
  0.916}, {"LUX", "Europe", "Luxembourg", "2021-06-01", 69983., 51., 57.714, 
  817., 2., 0.714, 111798.216, 81.473, 92.199, 1305.162, 3.195, 1.141, 0.84, 
  "", "", "", "", "", "", "", "", 6665., 2.911447*^6, 4651.052, 10.647, 
  7351., 11.743, 0.008, 127.4, "tests performed", 351056., 229708., 121348., 
  5482., 3736., 56.08, 36.7, 19.39, 5968., 45.37, 625976., 231.447, 39.7, 
  14.312, 9.842, 94277.965, 0.2, 128.275, 4.42, 20.9, 26., "", 4.51, 82.25, 
  0.916}, {"LUX", "Europe", "Luxembourg", "2021-06-02", 70027., 44., 51.143, 
  818., 1., 0.857, 111868.506, 70.29, 81.701, 1306.759, 1.598, 1.369, 0.85, 
  "", "", "", "", "", "", "", "", 6881., 2.918328*^6, 4662.045, 10.992, 
  6949., 11.101, 0.007, 135.9, "tests performed", 356322., 232381., 123941., 
  5266., 4168., 56.92, 37.12, 19.8, 6658., 45.37, 625976., 231.447, 39.7, 
  14.312, 9.842, 94277.965, 0.2, 128.275, 4.42, 20.9, 26., "", 4.51, 82.25, 
  0.916}, {"LUX", "Europe", "Luxembourg", "2021-06-03", 70088., 61., 48.429, 
  818., 0., 0.714, 111965.954, 97.448, 77.365, 1306.759, 0., 1.141, 0.87, "", 
  "", "", "", "", "", "", "", 8410., 2.926738*^6, 4675.48, 13.435, 6804., 
  10.869, 0.007, 140.5, "tests performed", 373485., 242374., 131111., 17163., 
  6299., 59.66, 38.72, 20.95, 10063., 45.37, 625976., 231.447, 39.7, 14.312, 
  9.842, 94277.965, 0.2, 128.275, 4.42, 20.9, 26., "", 4.51, 82.25, 0.916}, 
 {"LUX", "Europe", "Luxembourg", "2021-06-04", 70182., 94., 50.286, 818., 0., 
  0.571, 112116.119, 150.166, 80.332, 1306.759, 0., 0.913, 0.88, "", "", "", 
  "", "", "", "", "", 9696., 2.936434*^6, 4690.969, 15.489, 6783., 10.836, 
  0.007, 134.9, "tests performed", "", "", "", "", 6103., "", "", "", 9750., 
  45.37, 625976., 231.447, 39.7, 14.312, 9.842, 94277.965, 0.2, 128.275, 
  4.42, 20.9, 26., "", 4.51, 82.25, 0.916}, {"LUX", "Europe", "Luxembourg", 
  "2021-06-05", 70182., 0., 50.286, 818., 0., 0.571, 112116.119, 0., 80.332, 
  1306.759, 0., 0.913, 0.88, "", "", "", "", "", "", "", "", 5760., 
  2.942194*^6, 4700.171, 9.202, 6759., 10.798, 0.007, 134.4, 
  "tests performed", "", "", "", "", 5909., "", "", "", 9440., 45.37, 
  625976., 231.447, 39.7, 14.312, 9.842, 94277.965, 0.2, 128.275, 4.42, 20.9, 
  26., "", 4.51, 82.25, 0.916}, {"LUX", "Europe", "Luxembourg", "2021-06-06", 
  70182., 0., 50.286, 818., 0., 0.571, 112116.119, 0., 80.332, 1306.759, 0., 
  0.913, 0.88, "", "", "", "", "", "", "", "", "", "", "", "", "", "", "", 
  "", "", "", "", "", "", 6092., "", "", "", 9732., 45.37, 625976., 231.447, 
  39.7, 14.312, 9.842, 94277.965, 0.2, 128.275, 4.42, 20.9, 26., "", 4.51, 
  82.25, 0.916}, {"LUX", "Europe", "Luxembourg", "2021-06-07", 70256., 74., 
  46.286, 818., 0., 0.429, 112234.335, 118.215, 73.942, 1306.759, 0., 0.685, 
  "", "", "", "", "", "", "", "", "", "", "", "", "", "", "", "", "", "", 
  389502., 250779., 138723., "", 6275., 62.22, 40.06, 22.16, 10024., 45.37, 
  625976., 231.447, 39.7, 14.312, 9.842, 94277.965, 0.2, 128.275, 4.42, 20.9, 
  26., "", 4.51, 82.25, 0.916}, {"MAC", "Asia", "Macao", "2021-02-08", "", 
  "", "", "", "", "", "", "", "", "", "", "", "", "", "", "", "", "", "", "", 
  "", "", "", "", "", "", "", "", "", "", 0., "", "", "", "", 0., "", "", "", 
  23.15, 649342., 20546.766, 39.2, 9.798, 4.991, 104861.851, "", "", "", "", 
  "", "", "", 84.24, ""}, {"MAC", "Asia", "Macao", "2021-02-09", "", "", "", 
  "", "", "", "", "", "", "", "", "", "", "", "", "", "", "", "", "", "", "", 
  "", "", "", "", "", "", "", "", 595., "", "", 595., 595., 0.09, "", "", 
  916., 23.15, 649342., 20546.766, 39.2, 9.798, 4.991, 104861.851, "", "", 
  "", "", "", "", "", 84.24, ""}, {"MAC", "Asia", "Macao", "2021-02-10", "", 
  "", "", "", "", "", "", "", "", "", "", "", "", "", "", "", "", "", "", "", 
  "", "", "", "", "", "", "", "", "", "", "", "", "", "", 385., "", "", "", 
  593., 23.15, 649342., 20546.766, 39.2, 9.798, 4.991, 104861.851, "", "", 
  "", "", "", "", "", 84.24, ""}, {"MAC", "Asia", "Macao", "2021-02-11", "", 
  "", "", "", "", "", "", "", "", "", "", "", "", "", "", "", "", "", "", "", 
  "", "", "", "", "", "", "", "", "", "", "", "", "", "", 315., "", "", "", 
  485., 23.15, 649342., 20546.766, 39.2, 9.798, 4.991, 104861.851, "", "", 
  "", "", "", "", "", 84.24, ""}, {"MAC", "Asia", "Macao", "2021-02-12", "", 
  "", "", "", "", "", "", "", "", "", "", "", "", "", "", "", "", "", "", "", 
  "", "", "", "", "", "", "", "", "", "", "", "", "", "", 280., "", "", "", 
  431., 23.15, 649342., 20546.766, 39.2, 9.798, 4.991, 104861.851, "", "", 
  "", "", "", "", "", 84.24, ""}, {"MAC", "Asia", "Macao", "2021-02-13", "", 
  "", "", "", "", "", "", "", "", "", "", "", "", "", "", "", "", "", "", "", 
  "", "", "", "", "", "", "", "", "", "", "", "", "", "", 260., "", "", "", 
  400., 23.15, 649342., 20546.766, 39.2, 9.798, 4.991, 104861.851, "", "", 
  "", "", "", "", "", 84.24, ""}, {"MAC", "Asia", "Macao", "2021-02-14", "", 
  "", "", "", "", "", "", "", "", "", "", "", "", "", "", "", "", "", "", "", 
  "", "", "", "", "", "", "", "", "", "", "", "", "", "", 246., "", "", "", 
  379., 23.15, 649342., 20546.766, 39.2, 9.798, 4.991, 104861.851, "", "", 
  "", "", "", "", "", 84.24, ""}, {"MAC", "Asia", "Macao", "2021-02-15", "", 
  "", "", "", "", "", "", "", "", "", "", "", "", "", "", "", "", "", "", "", 
  "", "", "", "", "", "", "", "", "", "", "", "", "", "", 236., "", "", "", 
  363., 23.15, 649342., 20546.766, 39.2, 9.798, 4.991, 104861.851, "", "", 
  "", "", "", "", "", 84.24, ""}, {"MAC", "Asia", "Macao", "2021-02-16", "", 
  "", "", "", "", "", "", "", "", "", "", "", "", "", "", "", "", "", "", "", 
  "", "", "", "", "", "", "", "", "", "", "", "", "", "", 176., "", "", "", 
  271., 23.15, 649342., 20546.766, 39.2, 9.798, 4.991, 104861.851, "", "", 
  "", "", "", "", "", 84.24, ""}, {"MAC", "Asia", "Macao", "2021-02-17", "", 
  "", "", "", "", "", "", "", "", "", "", "", "", "", "", "", "", "", "", "", 
  "", "", "", "", "", "", "", "", "", "", 2000., "", "", "", 176., 0.31, "", 
  "", 271., 23.15, 649342., 20546.766, 39.2, 9.798, 4.991, 104861.851, "", 
  "", "", "", "", "", "", 84.24, ""}, {"MAC", "Asia", "Macao", "2021-02-18", 
  "", "", "", "", "", "", "", "", "", "", "", "", "", "", "", "", "", "", "", 
  "", "", "", "", "", "", "", "", "", "", "", "", "", "", "", 199., "", "", 
  "", 306., 23.15, 649342., 20546.766, 39.2, 9.798, 4.991, 104861.851, "", 
  "", "", "", "", "", "", 84.24, ""}, {"MAC", "Asia", "Macao", "2021-02-19", 
  "", "", "", "", "", "", "", "", "", "", "", "", "", "", "", "", "", "", "", 
  "", "", "", "", "", "", "", "", "", "", "", "", "", "", "", 223., "", "", 
  "", 343., 23.15, 649342., 20546.766, 39.2, 9.798, 4.991, 104861.851, "", 
  "", "", "", "", "", "", 84.24, ""}, {"MAC", "Asia", "Macao", "2021-02-20", 
  "", "", "", "", "", "", "", "", "", "", "", "", "", "", "", "", "", "", "", 
  "", "", "", "", "", "", "", "", "", "", "", "", "", "", "", 246., "", "", 
  "", 379., 23.15, 649342., 20546.766, 39.2, 9.798, 4.991, 104861.851, "", 
  "", "", "", "", "", "", 84.24, ""}, {"MAC", "Asia", "Macao", "2021-02-21", 
  "", "", "", "", "", "", "", "", "", "", "", "", "", "", "", "", "", "", "", 
  "", "", "", "", "", "", "", "", "", "", "", "", "", "", "", 270., "", "", 
  "", 416., 23.15, 649342., 20546.766, 39.2, 9.798, 4.991, 104861.851, "", 
  "", "", "", "", "", "", 84.24, ""}, {"MAC", "Asia", "Macao", "2021-02-22", 
  "", "", "", "", "", "", "", "", "", "", "", "", "", "", "", "", "", "", "", 
  "", "", "", "", "", "", "", "", "", "", "", 3700., "", "", "", 293., 0.57, 
  "", "", 451., 23.15, 649342., 20546.766, 39.2, 9.798, 4.991, 104861.851, 
  "", "", "", "", "", "", "", 84.24, ""}, {"MAC", "Asia", "Macao", 
  "2021-02-23", "", "", "", "", "", "", "", "", "", "", "", "", "", "", "", 
  "", "", "", "", "", "", "", "", "", "", "", "", "", "", "", "", "", "", "", 
  667., "", "", "", 1027., 23.15, 649342., 20546.766, 39.2, 9.798, 4.991, 
  104861.851, "", "", "", "", "", "", "", 84.24, ""}, 
 {"MAC", "Asia", "Macao", "2021-02-24", "", "", "", "", "", "", "", "", "", 
  "", "", "", "", "", "", "", "", "", "", "", "", "", "", "", "", "", "", "", 
  "", "", 9284., "", "", "", 1041., 1.43, "", "", 1603., 23.15, 649342., 
  20546.766, 39.2, 9.798, 4.991, 104861.851, "", "", "", "", "", "", "", 
  84.24, ""}, {"MAC", "Asia", "Macao", "2021-02-25", "", "", "", "", "", "", 
  "", "", "", "", "", "", "", "", "", "", "", "", "", "", "", "", "", "", "", 
  "", "", "", "", "", 10691., "", "", 1407., 1193., 1.65, "", "", 1837., 
  23.15, 649342., 20546.766, 39.2, 9.798, 4.991, 104861.851, "", "", "", "", 
  "", "", "", 84.24, ""}, {"MAC", "Asia", "Macao", "2021-02-26", "", "", "", 
  "", "", "", "", "", "", "", "", "", "", "", "", "", "", "", "", "", "", "", 
  "", "", "", "", "", "", "", "", 11982., "", "", 1291., 1329., 1.85, "", "", 
  2047., 23.15, 649342., 20546.766, 39.2, 9.798, 4.991, 104861.851, "", "", 
  "", "", "", "", "", 84.24, ""}, {"MAC", "Asia", "Macao", "2021-02-27", "", 
  "", "", "", "", "", "", "", "", "", "", "", "", "", "", "", "", "", "", "", 
  "", "", "", "", "", "", "", "", "", "", "", "", "", "", 1455., "", "", "", 
  2241., 23.15, 649342., 20546.766, 39.2, 9.798, 4.991, 104861.851, "", "", 
  "", "", "", "", "", 84.24, ""}, {"MAC", "Asia", "Macao", "2021-02-28", "", 
  "", "", "", "", "", "", "", "", "", "", "", "", "", "", "", "", "", "", "", 
  "", "", "", "", "", "", "", "", "", "", 14426., "", "", "", 1581., 2.22, 
  "", "", 2435., 23.15, 649342., 20546.766, 39.2, 9.798, 4.991, 104861.851, 
  "", "", "", "", "", "", "", 84.24, ""}, {"MAC", "Asia", "Macao", 
  "2021-03-01", "", "", "", "", "", "", "", "", "", "", "", "", "", "", "", 
  "", "", "", "", "", "", "", "", "", "", "", "", "", "", "", 15094., "", "", 
  668., 1628., 2.32, "", "", 2507., 23.15, 649342., 20546.766, 39.2, 9.798, 
  4.991, 104861.851, "", "", "", "", "", "", "", 84.24, ""}, 
 {"MAC", "Asia", "Macao", "2021-03-02", "", "", "", "", "", "", "", "", "", 
  "", "", "", "", "", "", "", "", "", "", "", "", "", "", "", "", "", "", "", 
  "", "", 16044., "", "", 950., 1365., 2.47, "", "", 2102., 23.15, 649342., 
  20546.766, 39.2, 9.798, 4.991, 104861.851, "", "", "", "", "", "", "", 
  84.24, ""}, {"MAC", "Asia", "Macao", "2021-03-03", "", "", "", "", "", "", 
  "", "", "", "", "", "", "", "", "", "", "", "", "", "", "", "", "", "", "", 
  "", "", "", "", "", 17071., "", "", 1027., 1112., 2.63, "", "", 1713., 
  23.15, 649342., 20546.766, 39.2, 9.798, 4.991, 104861.851, "", "", "", "", 
  "", "", "", 84.24, ""}, {"MAC", "Asia", "Macao", "2021-03-04", "", "", "", 
  "", "", "", "", "", "", "", "", "", "", "", "", "", "", "", "", "", "", "", 
  "", "", "", "", "", "", "", "", 18098., "", "", 1027., 1058., 2.79, "", "", 
  1629., 23.15, 649342., 20546.766, 39.2, 9.798, 4.991, 104861.851, "", "", 
  "", "", "", "", "", 84.24, ""}, {"MAC", "Asia", "Macao", "2021-03-05", "", 
  "", "", "", "", "", "", "", "", "", "", "", "", "", "", "", "", "", "", "", 
  "", "", "", "", "", "", "", "", "", "", 19028., "", "", 930., 1007., 2.93, 
  "", "", 1551., 23.15, 649342., 20546.766, 39.2, 9.798, 4.991, 104861.851, 
  "", "", "", "", "", "", "", 84.24, ""}, {"MAC", "Asia", "Macao", 
  "2021-03-06", "", "", "", "", "", "", "", "", "", "", "", "", "", "", "", 
  "", "", "", "", "", "", "", "", "", "", "", "", "", "", "", 20218., "", "", 
  1190., 1002., 3.11, "", "", 1543., 23.15, 649342., 20546.766, 39.2, 9.798, 
  4.991, 104861.851, "", "", "", "", "", "", "", 84.24, ""}, 
 {"MAC", "Asia", "Macao", "2021-03-07", "", "", "", "", "", "", "", "", "", 
  "", "", "", "", "", "", "", "", "", "", "", "", "", "", "", "", "", "", "", 
  "", "", 21056., "", "", 838., 947., 3.24, "", "", 1458., 23.15, 649342., 
  20546.766, 39.2, 9.798, 4.991, 104861.851, "", "", "", "", "", "", "", 
  84.24, ""}, {"MAC", "Asia", "Macao", "2021-03-08", "", "", "", "", "", "", 
  "", "", "", "", "", "", "", "", "", "", "", "", "", "", "", "", "", "", "", 
  "", "", "", "", "", 21840., "", "", 784., 964., 3.36, "", "", 1485., 23.15, 
  649342., 20546.766, 39.2, 9.798, 4.991, 104861.851, "", "", "", "", "", "", 
  "", 84.24, ""}, {"MAC", "Asia", "Macao", "2021-03-09", "", "", "", "", "", 
  "", "", "", "", "", "", "", "", "", "", "", "", "", "", "", "", "", "", "", 
  "", "", "", "", "", "", 22865., "", "", 1025., 974., 3.52, "", "", 1500., 
  23.15, 649342., 20546.766, 39.2, 9.798, 4.991, 104861.851, "", "", "", "", 
  "", "", "", 84.24, ""}, {"MAC", "Asia", "Macao", "2021-03-10", "", "", "", 
  "", "", "", "", "", "", "", "", "", "", "", "", "", "", "", "", "", "", "", 
  "", "", "", "", "", "", "", "", 24040., "", "", 1175., 996., 3.7, "", "", 
  1534., 23.15, 649342., 20546.766, 39.2, 9.798, 4.991, 104861.851, "", "", 
  "", "", "", "", "", 84.24, ""}, {"MAC", "Asia", "Macao", "2021-03-11", "", 
  "", "", "", "", "", "", "", "", "", "", "", "", "", "", "", "", "", "", "", 
  "", "", "", "", "", "", "", "", "", "", 25394., "", "", 1354., 1042., 3.91, 
  "", "", 1605., 23.15, 649342., 20546.766, 39.2, 9.798, 4.991, 104861.851, 
  "", "", "", "", "", "", "", 84.24, ""}, {"MAC", "Asia", "Macao", 
  "2021-03-12", "", "", "", "", "", "", "", "", "", "", "", "", "", "", "", 
  "", "", "", "", "", "", "", "", "", "", "", "", "", "", "", 26440., "", "", 
  1046., 1059., 4.07, "", "", 1631., 23.15, 649342., 20546.766, 39.2, 9.798, 
  4.991, 104861.851, "", "", "", "", "", "", "", 84.24, ""}, 
 {"MAC", "Asia", "Macao", "2021-03-13", "", "", "", "", "", "", "", "", "", 
  "", "", "", "", "", "", "", "", "", "", "", "", "", "", "", "", "", "", "", 
  "", "", 27637., "", "", 1197., 1060., 4.26, "", "", 1632., 23.15, 649342., 
  20546.766, 39.2, 9.798, 4.991, 104861.851, "", "", "", "", "", "", "", 
  84.24, ""}, {"MAC", "Asia", "Macao", "2021-03-14", "", "", "", "", "", "", 
  "", "", "", "", "", "", "", "", "", "", "", "", "", "", "", "", "", "", "", 
  "", "", "", "", "", 28767., "", "", 1130., 1102., 4.43, "", "", 1697., 
  23.15, 649342., 20546.766, 39.2, 9.798, 4.991, 104861.851, "", "", "", "", 
  "", "", "", 84.24, ""}, {"MAC", "Asia", "Macao", "2021-03-15", "", "", "", 
  "", "", "", "", "", "", "", "", "", "", "", "", "", "", "", "", "", "", "", 
  "", "", "", "", "", "", "", "", 29833., "", "", 1066., 1142., 4.59, "", "", 
  1759., 23.15, 649342., 20546.766, 39.2, 9.798, 4.991, 104861.851, "", "", 
  "", "", "", "", "", 84.24, ""}, {"MAC", "Asia", "Macao", "2021-03-16", "", 
  "", "", "", "", "", "", "", "", "", "", "", "", "", "", "", "", "", "", "", 
  "", "", "", "", "", "", "", "", "", "", 30913., "", "", 1080., 1150., 4.76, 
  "", "", 1771., 23.15, 649342., 20546.766, 39.2, 9.798, 4.991, 104861.851, 
  "", "", "", "", "", "", "", 84.24, ""}, {"MAC", "Asia", "Macao", 
  "2021-03-17", "", "", "", "", "", "", "", "", "", "", "", "", "", "", "", 
  "", "", "", "", "", "", "", "", "", "", "", "", "", "", "", 31867., "", "", 
  954., 1118., 4.91, "", "", 1722., 23.15, 649342., 20546.766, 39.2, 9.798, 
  4.991, 104861.851, "", "", "", "", "", "", "", 84.24, ""}, 
 {"MAC", "Asia", "Macao", "2021-03-18", "", "", "", "", "", "", "", "", "", 
  "", "", "", "", "", "", "", "", "", "", "", "", "", "", "", "", "", "", "", 
  "", "", 32841., "", "", 974., 1064., 5.06, "", "", 1639., 23.15, 649342., 
  20546.766, 39.2, 9.798, 4.991, 104861.851, "", "", "", "", "", "", "", 
  84.24, ""}, {"MAC", "Asia", "Macao", "2021-03-19", "", "", "", "", "", "", 
  "", "", "", "", "", "", "", "", "", "", "", "", "", "", "", "", "", "", "", 
  "", "", "", "", "", 33927., "", "", 1086., 1070., 5.22, "", "", 1648., 
  23.15, 649342., 20546.766, 39.2, 9.798, 4.991, 104861.851, "", "", "", "", 
  "", "", "", 84.24, ""}, {"MAC", "Asia", "Macao", "2021-03-20", "", "", "", 
  "", "", "", "", "", "", "", "", "", "", "", "", "", "", "", "", "", "", "", 
  "", "", "", "", "", "", "", "", 35271., "", "", 1344., 1091., 5.43, "", "", 
  1680., 23.15, 649342., 20546.766, 39.2, 9.798, 4.991, 104861.851, "", "", 
  "", "", "", "", "", 84.24, ""}, {"MAC", "Asia", "Macao", "2021-03-21", "", 
  "", "", "", "", "", "", "", "", "", "", "", "", "", "", "", "", "", "", "", 
  "", "", "", "", "", "", "", "", "", "", 36459., "", "", 1188., 1099., 5.61, 
  "", "", 1692., 23.15, 649342., 20546.766, 39.2, 9.798, 4.991, 104861.851, 
  "", "", "", "", "", "", "", 84.24, ""}, {"MAC", "Asia", "Macao", 
  "2021-03-22", "", "", "", "", "", "", "", "", "", "", "", "", "", "", "", 
  "", "", "", "", "", "", "", "", "", "", "", "", "", "", "", 37707., "", "", 
  1248., 1125., 5.81, "", "", 1733., 23.15, 649342., 20546.766, 39.2, 9.798, 
  4.991, 104861.851, "", "", "", "", "", "", "", 84.24, ""}, 
 {"MAC", "Asia", "Macao", "2021-03-23", "", "", "", "", "", "", "", "", "", 
  "", "", "", "", "", "", "", "", "", "", "", "", "", "", "", "", "", "", "", 
  "", "", 39257., "", "", 1550., 1192., 6.05, "", "", 1836., 23.15, 649342., 
  20546.766, 39.2, 9.798, 4.991, 104861.851, "", "", "", "", "", "", "", 
  84.24, ""}, {"MAC", "Asia", "Macao", "2021-03-24", "", "", "", "", "", "", 
  "", "", "", "", "", "", "", "", "", "", "", "", "", "", "", "", "", "", "", 
  "", "", "", "", "", 40701., "", "", 1444., 1262., 6.27, "", "", 1944., 
  23.15, 649342., 20546.766, 39.2, 9.798, 4.991, 104861.851, "", "", "", "", 
  "", "", "", 84.24, ""}, {"MAC", "Asia", "Macao", "2021-03-25", "", "", "", 
  "", "", "", "", "", "", "", "", "", "", "", "", "", "", "", "", "", "", "", 
  "", "", "", "", "", "", "", "", 41948., "", "", 1247., 1301., 6.46, "", "", 
  2004., 23.15, 649342., 20546.766, 39.2, 9.798, 4.991, 104861.851, "", "", 
  "", "", "", "", "", 84.24, ""}, {"MAC", "Asia", "Macao", "2021-03-26", "", 
  "", "", "", "", "", "", "", "", "", "", "", "", "", "", "", "", "", "", "", 
  "", "", "", "", "", "", "", "", "", "", 43211., "", "", 1263., 1326., 6.65, 
  "", "", 2042., 23.15, 649342., 20546.766, 39.2, 9.798, 4.991, 104861.851, 
  "", "", "", "", "", "", "", 84.24, ""}, {"MAC", "Asia", "Macao", 
  "2021-03-27", "", "", "", "", "", "", "", "", "", "", "", "", "", "", "", 
  "", "", "", "", "", "", "", "", "", "", "", "", "", "", "", 44908., "", "", 
  1697., 1377., 6.92, "", "", 2121., 23.15, 649342., 20546.766, 39.2, 9.798, 
  4.991, 104861.851, "", "", "", "", "", "", "", 84.24, ""}, 
 {"MAC", "Asia", "Macao", "2021-03-28", "", "", "", "", "", "", "", "", "", 
  "", "", "", "", "", "", "", "", "", "", "", "", "", "", "", "", "", "", "", 
  "", "", 46286., "", "", 1378., 1404., 7.13, "", "", 2162., 23.15, 649342., 
  20546.766, 39.2, 9.798, 4.991, 104861.851, "", "", "", "", "", "", "", 
  84.24, ""}, {"MAC", "Asia", "Macao", "2021-03-29", "", "", "", "", "", "", 
  "", "", "", "", "", "", "", "", "", "", "", "", "", "", "", "", "", "", "", 
  "", "", "", "", "", 47483., "", "", 1197., 1397., 7.31, "", "", 2151., 
  23.15, 649342., 20546.766, 39.2, 9.798, 4.991, 104861.851, "", "", "", "", 
  "", "", "", 84.24, ""}, {"MAC", "Asia", "Macao", "2021-03-30", "", "", "", 
  "", "", "", "", "", "", "", "", "", "", "", "", "", "", "", "", "", "", "", 
  "", "", "", "", "", "", "", "", 49308., "", "", 1825., 1436., 7.59, "", "", 
  2211., 23.15, 649342., 20546.766, 39.2, 9.798, 4.991, 104861.851, "", "", 
  "", "", "", "", "", 84.24, ""}, {"MAC", "Asia", "Macao", "2021-03-31", "", 
  "", "", "", "", "", "", "", "", "", "", "", "", "", "", "", "", "", "", "", 
  "", "", "", "", "", "", "", "", "", "", 51017., "", "", 1709., 1474., 7.86, 
  "", "", 2270., 23.15, 649342., 20546.766, 39.2, 9.798, 4.991, 104861.851, 
  "", "", "", "", "", "", "", 84.24, ""}, {"MAC", "Asia", "Macao", 
  "2021-04-01", "", "", "", "", "", "", "", "", "", "", "", "", "", "", "", 
  "", "", "", "", "", "", "", "", "", "", "", "", "", "", "", 52772., "", "", 
  1755., 1546., 8.13, "", "", 2381., 23.15, 649342., 20546.766, 39.2, 9.798, 
  4.991, 104861.851, "", "", "", "", "", "", "", 84.24, ""}, 
 {"MAC", "Asia", "Macao", "2021-04-02", "", "", "", "", "", "", "", "", "", 
  "", "", "", "", "", "", "", "", "", "", "", "", "", "", "", "", "", "", "", 
  "", "", 53626., "", "", 854., 1488., 8.26, "", "", 2292., 23.15, 649342., 
  20546.766, 39.2, 9.798, 4.991, 104861.851, "", "", "", "", "", "", "", 
  84.24, ""}, {"MAC", "Asia", "Macao", "2021-04-03", "", "", "", "", "", "", 
  "", "", "", "", "", "", "", "", "", "", "", "", "", "", "", "", "", "", "", 
  "", "", "", "", "", 54704., "", "", 1078., 1399., 8.42, "", "", 2154., 
  23.15, 649342., 20546.766, 39.2, 9.798, 4.991, 104861.851, "", "", "", "", 
  "", "", "", 84.24, ""}, {"MAC", "Asia", "Macao", "2021-04-04", "", "", "", 
  "", "", "", "", "", "", "", "", "", "", "", "", "", "", "", "", "", "", "", 
  "", "", "", "", "", "", "", "", 55951., "", "", 1247., 1381., 8.62, "", "", 
  2127., 23.15, 649342., 20546.766, 39.2, 9.798, 4.991, 104861.851, "", "", 
  "", "", "", "", "", 84.24, ""}, {"MAC", "Asia", "Macao", "2021-04-05", "", 
  "", "", "", "", "", "", "", "", "", "", "", "", "", "", "", "", "", "", "", 
  "", "", "", "", "", "", "", "", "", "", 56530., "", "", 579., 1292., 8.71, 
  "", "", 1990., 23.15, 649342., 20546.766, 39.2, 9.798, 4.991, 104861.851, 
  "", "", "", "", "", "", "", 84.24, ""}, {"MAC", "Asia", "Macao", 
  "2021-04-06", "", "", "", "", "", "", "", "", "", "", "", "", "", "", "", 
  "", "", "", "", "", "", "", "", "", "", "", "", "", "", "", 57251., "", "", 
  721., 1135., 8.82, "", "", 1748., 23.15, 649342., 20546.766, 39.2, 9.798, 
  4.991, 104861.851, "", "", "", "", "", "", "", 84.24, ""}, 
 {"MAC", "Asia", "Macao", "2021-04-07", "", "", "", "", "", "", "", "", "", 
  "", "", "", "", "", "", "", "", "", "", "", "", "", "", "", "", "", "", "", 
  "", "", 58676., 41117., 17559., 1425., 1094., 9.04, 6.33, 2.7, 1685., 
  23.15, 649342., 20546.766, 39.2, 9.798, 4.991, 104861.851, "", "", "", "", 
  "", "", "", 84.24, ""}, {"MAC", "Asia", "Macao", "2021-04-08", "", "", "", 
  "", "", "", "", "", "", "", "", "", "", "", "", "", "", "", "", "", "", "", 
  "", "", "", "", "", "", "", "", 60778., 41914., 18864., 2102., 1144., 9.36, 
  6.45, 2.91, 1762., 23.15, 649342., 20546.766, 39.2, 9.798, 4.991, 
  104861.851, "", "", "", "", "", "", "", 84.24, ""}, 
 {"MAC", "Asia", "Macao", "2021-04-09", "", "", "", "", "", "", "", "", "", 
  "", "", "", "", "", "", "", "", "", "", "", "", "", "", "", "", "", "", "", 
  "", "", 62893., 42802., 20091., 2115., 1324., 9.69, 6.59, 3.09, 2039., 
  23.15, 649342., 20546.766, 39.2, 9.798, 4.991, 104861.851, "", "", "", "", 
  "", "", "", 84.24, ""}, {"MAC", "Asia", "Macao", "2021-04-10", "", "", "", 
  "", "", "", "", "", "", "", "", "", "", "", "", "", "", "", "", "", "", "", 
  "", "", "", "", "", "", "", "", 65514., 43967., 21547., 2621., 1544., 
  10.09, 6.77, 3.32, 2378., 23.15, 649342., 20546.766, 39.2, 9.798, 4.991, 
  104861.851, "", "", "", "", "", "", "", 84.24, ""}, 
 {"MAC", "Asia", "Macao", "2021-04-11", "", "", "", "", "", "", "", "", "", 
  "", "", "", "", "", "", "", "", "", "", "", "", "", "", "", "", "", "", "", 
  "", "", 67431., 44838., 22593., 1917., 1640., 10.38, 6.91, 3.48, 2526., 
  23.15, 649342., 20546.766, 39.2, 9.798, 4.991, 104861.851, "", "", "", "", 
  "", "", "", 84.24, ""}, {"MAC", "Asia", "Macao", "2021-04-12", "", "", "", 
  "", "", "", "", "", "", "", "", "", "", "", "", "", "", "", "", "", "", "", 
  "", "", "", "", "", "", "", "", 69149., 45648., 23501., 1718., 1803., 
  10.65, 7.03, 3.62, 2777., 23.15, 649342., 20546.766, 39.2, 9.798, 4.991, 
  104861.851, "", "", "", "", "", "", "", 84.24, ""}, 
 {"MAC", "Asia", "Macao", "2021-04-13", "", "", "", "", "", "", "", "", "", 
  "", "", "", "", "", "", "", "", "", "", "", "", "", "", "", "", "", "", "", 
  "", "", 71196., 46732., 24464., 2047., 1992., 10.96, 7.2, 3.77, 3068., 
  23.15, 649342., 20546.766, 39.2, 9.798, 4.991, 104861.851, "", "", "", "", 
  "", "", "", 84.24, ""}, {"MAC", "Asia", "Macao", "2021-04-14", "", "", "", 
  "", "", "", "", "", "", "", "", "", "", "", "", "", "", "", "", "", "", "", 
  "", "", "", "", "", "", "", "", 73100., 47812., 25288., 1904., 2061., 
  11.26, 7.36, 3.89, 3174., 23.15, 649342., 20546.766, 39.2, 9.798, 4.991, 
  104861.851, "", "", "", "", "", "", "", 84.24, ""}, 
 {"MAC", "Asia", "Macao", "2021-04-15", "", "", "", "", "", "", "", "", "", 
  "", "", "", "", "", "", "", "", "", "", "", "", "", "", "", "", "", "", "", 
  "", "", 75087., 48974., 26113., 1987., 2044., 11.56, 7.54, 4.02, 3148., 
  23.15, 649342., 20546.766, 39.2, 9.798, 4.991, 104861.851, "", "", "", "", 
  "", "", "", 84.24, ""}, {"MAC", "Asia", "Macao", "2021-04-16", "", "", "", 
  "", "", "", "", "", "", "", "", "", "", "", "", "", "", "", "", "", "", "", 
  "", "", "", "", "", "", "", "", 77236., 50184., 27052., 2149., 2049., 
  11.89, 7.73, 4.17, 3156., 23.15, 649342., 20546.766, 39.2, 9.798, 4.991, 
  104861.851, "", "", "", "", "", "", "", 84.24, ""}, 
 {"MAC", "Asia", "Macao", "2021-04-17", "", "", "", "", "", "", "", "", "", 
  "", "", "", "", "", "", "", "", "", "", "", "", "", "", "", "", "", "", "", 
  "", "", 79921., 51612., 28309., 2685., 2058., 12.31, 7.95, 4.36, 3169., 
  23.15, 649342., 20546.766, 39.2, 9.798, 4.991, 104861.851, "", "", "", "", 
  "", "", "", 84.24, ""}, {"MAC", "Asia", "Macao", "2021-04-18", "", "", "", 
  "", "", "", "", "", "", "", "", "", "", "", "", "", "", "", "", "", "", "", 
  "", "", "", "", "", "", "", "", 81893., 52688., 29205., 1972., 2066., 
  12.61, 8.11, 4.5, 3182., 23.15, 649342., 20546.766, 39.2, 9.798, 4.991, 
  104861.851, "", "", "", "", "", "", "", 84.24, ""}, 
 {"MAC", "Asia", "Macao", "2021-04-19", "", "", "", "", "", "", "", "", "", 
  "", "", "", "", "", "", "", "", "", "", "", "", "", "", "", "", "", "", "", 
  "", "", 83257., 53466., 29791., 1364., 2015., 12.82, 8.23, 4.59, 3103., 
  23.15, 649342., 20546.766, 39.2, 9.798, 4.991, 104861.851, "", "", "", "", 
  "", "", "", 84.24, ""}, {"MAC", "Asia", "Macao", "2021-04-20", "", "", "", 
  "", "", "", "", "", "", "", "", "", "", "", "", "", "", "", "", "", "", "", 
  "", "", "", "", "", "", "", "", 85011., 54622., 30389., 1754., 1974., 
  13.09, 8.41, 4.68, 3040., 23.15, 649342., 20546.766, 39.2, 9.798, 4.991, 
  104861.851, "", "", "", "", "", "", "", 84.24, ""}, 
 {"MAC", "Asia", "Macao", "2021-04-21", "", "", "", "", "", "", "", "", "", 
  "", "", "", "", "", "", "", "", "", "", "", "", "", "", "", "", "", "", "", 
  "", "", 86653., 55750., 30903., 1642., 1936., 13.34, 8.59, 4.76, 2981., 
  23.15, 649342., 20546.766, 39.2, 9.798, 4.991, 104861.851, "", "", "", "", 
  "", "", "", 84.24, ""}, {"MAC", "Asia", "Macao", "2021-04-22", "", "", "", 
  "", "", "", "", "", "", "", "", "", "", "", "", "", "", "", "", "", "", "", 
  "", "", "", "", "", "", "", "", 88292., 56931., 31361., 1639., 1886., 13.6, 
  8.77, 4.83, 2904., 23.15, 649342., 20546.766, 39.2, 9.798, 4.991, 
  104861.851, "", "", "", "", "", "", "", 84.24, ""}, 
 {"MAC", "Asia", "Macao", "2021-04-23", "", "", "", "", "", "", "", "", "", 
  "", "", "", "", "", "", "", "", "", "", "", "", "", "", "", "", "", "", "", 
  "", "", 90063., 58186., 31877., 1771., 1832., 13.87, 8.96, 4.91, 2821., 
  23.15, 649342., 20546.766, 39.2, 9.798, 4.991, 104861.851, "", "", "", "", 
  "", "", "", 84.24, ""}, {"MAC", "Asia", "Macao", "2021-04-24", "", "", "", 
  "", "", "", "", "", "", "", "", "", "", "", "", "", "", "", "", "", "", "", 
  "", "", "", "", "", "", "", "", 91763., 59402., 32361., 1700., 1692., 
  14.13, 9.15, 4.98, 2606., 23.15, 649342., 20546.766, 39.2, 9.798, 4.991, 
  104861.851, "", "", "", "", "", "", "", 84.24, ""}, 
 {"MAC", "Asia", "Macao", "2021-04-25", "", "", "", "", "", "", "", "", "", 
  "", "", "", "", "", "", "", "", "", "", "", "", "", "", "", "", "", "", "", 
  "", "", 93688., 60800., 32888., 1925., 1685., 14.43, 9.36, 5.06, 2595., 
  23.15, 649342., 20546.766, 39.2, 9.798, 4.991, 104861.851, "", "", "", "", 
  "", "", "", 84.24, ""}, {"MAC", "Asia", "Macao", "2021-04-26", "", "", "", 
  "", "", "", "", "", "", "", "", "", "", "", "", "", "", "", "", "", "", "", 
  "", "", "", "", "", "", "", "", 95629., 62155., 33474., 1941., 1767., 
  14.73, 9.57, 5.16, 2721., 23.15, 649342., 20546.766, 39.2, 9.798, 4.991, 
  104861.851, "", "", "", "", "", "", "", 84.24, ""}, 
 {"MAC", "Asia", "Macao", "2021-04-27", "", "", "", "", "", "", "", "", "", 
  "", "", "", "", "", "", "", "", "", "", "", "", "", "", "", "", "", "", "", 
  "", "", 98021., 64047., 34109., 2392., 1859., 15.1, 9.86, 5.25, 2863., 
  23.15, 649342., 20546.766, 39.2, 9.798, 4.991, 104861.851, "", "", "", "", 
  "", "", "", 84.24, ""}, {"MAC", "Asia", "Macao", "2021-04-28", "", "", "", 
  "", "", "", "", "", "", "", "", "", "", "", "", "", "", "", "", "", "", "", 
  "", "", "", "", "", "", "", "", 100454., 65813., 34776., 2433., 1972., 
  15.47, 10.14, 5.36, 3037., 23.15, 649342., 20546.766, 39.2, 9.798, 4.991, 
  104861.851, "", "", "", "", "", "", "", 84.24, ""}, 
 {"MAC", "Asia", "Macao", "2021-04-29", "", "", "", "", "", "", "", "", "", 
  "", "", "", "", "", "", "", "", "", "", "", "", "", "", "", "", "", "", "", 
  "", "", 102444., 67115., 35464., 1990., 2022., 15.78, 10.34, 5.46, 3114., 
  23.15, 649342., 20546.766, 39.2, 9.798, 4.991, 104861.851, "", "", "", "", 
  "", "", "", 84.24, ""}, {"MAC", "Asia", "Macao", "2021-04-30", "", "", "", 
  "", "", "", "", "", "", "", "", "", "", "", "", "", "", "", "", "", "", "", 
  "", "", "", "", "", "", "", "", 104136., 68211., 36062., 1692., 2010., 
  16.04, 10.5, 5.55, 3095., 23.15, 649342., 20546.766, 39.2, 9.798, 4.991, 
  104861.851, "", "", "", "", "", "", "", 84.24, ""}, 
 {"MAC", "Asia", "Macao", "2021-05-01", "", "", "", "", "", "", "", "", "", 
  "", "", "", "", "", "", "", "", "", "", "", "", "", "", "", "", "", "", "", 
  "", "", 106197., 69708., 36627., 2061., 2062., 16.35, 10.74, 5.64, 3176., 
  23.15, 649342., 20546.766, 39.2, 9.798, 4.991, 104861.851, "", "", "", "", 
  "", "", "", 84.24, ""}, {"MAC", "Asia", "Macao", "2021-05-02", "", "", "", 
  "", "", "", "", "", "", "", "", "", "", "", "", "", "", "", "", "", "", "", 
  "", "", "", "", "", "", "", "", 107714., 70655., 37197., 1517., 2004., 
  16.59, 10.88, 5.73, 3086., 23.15, 649342., 20546.766, 39.2, 9.798, 4.991, 
  104861.851, "", "", "", "", "", "", "", 84.24, ""}, 
 {"MAC", "Asia", "Macao", "2021-05-03", "", "", "", "", "", "", "", "", "", 
  "", "", "", "", "", "", "", "", "", "", "", "", "", "", "", "", "", "", "", 
  "", "", 108174., 70972., 37340., 460., 1792., 16.66, 10.93, 5.75, 2760., 
  23.15, 649342., 20546.766, 39.2, 9.798, 4.991, 104861.851, "", "", "", "", 
  "", "", "", 84.24, ""}, {"MAC", "Asia", "Macao", "2021-05-04", "", "", "", 
  "", "", "", "", "", "", "", "", "", "", "", "", "", "", "", "", "", "", "", 
  "", "", "", "", "", "", "", "", 109255., 71719., 37674., 1081., 1605., 
  16.83, 11.04, 5.8, 2472., 23.15, 649342., 20546.766, 39.2, 9.798, 4.991, 
  104861.851, "", "", "", "", "", "", "", 84.24, ""}, 
 {"MAC", "Asia", "Macao", "2021-05-05", "", "", "", "", "", "", "", "", "", 
  "", "", "", "", "", "", "", "", "", "", "", "", "", "", "", "", "", "", "", 
  "", "", 110952., 72879., 38213., 1697., 1500., 17.09, 11.22, 5.88, 2310., 
  23.15, 649342., 20546.766, 39.2, 9.798, 4.991, 104861.851, "", "", "", "", 
  "", "", "", 84.24, ""}, {"MAC", "Asia", "Macao", "2021-05-06", "", "", "", 
  "", "", "", "", "", "", "", "", "", "", "", "", "", "", "", "", "", "", "", 
  "", "", "", "", "", "", "", "", 112748., 74059., 38831., 1796., 1472., 
  17.36, 11.41, 5.98, 2267., 23.15, 649342., 20546.766, 39.2, 9.798, 4.991, 
  104861.851, "", "", "", "", "", "", "", 84.24, ""}, 
 {"MAC", "Asia", "Macao", "2021-05-07", "", "", "", "", "", "", "", "", "", 
  "", "", "", "", "", "", "", "", "", "", "", "", "", "", "", "", "", "", "", 
  "", "", 114572., 75191., 39525., 1824., 1491., 17.64, 11.58, 6.09, 2296., 
  23.15, 649342., 20546.766, 39.2, 9.798, 4.991, 104861.851, "", "", "", "", 
  "", "", "", 84.24, ""}, {"MAC", "Asia", "Macao", "2021-05-08", "", "", "", 
  "", "", "", "", "", "", "", "", "", "", "", "", "", "", "", "", "", "", "", 
  "", "", "", "", "", "", "", "", 116885., 76529., 40505., 2313., 1527., 18., 
  11.79, 6.24, 2352., 23.15, 649342., 20546.766, 39.2, 9.798, 4.991, 
  104861.851, "", "", "", "", "", "", "", 84.24, ""}, 
 {"MAC", "Asia", "Macao", "2021-05-09", "", "", "", "", "", "", "", "", "", 
  "", "", "", "", "", "", "", "", "", "", "", "", "", "", "", "", "", "", "", 
  "", "", 118687., 77597., 41241., 1802., 1568., 18.28, 11.95, 6.35, 2415., 
  23.15, 649342., 20546.766, 39.2, 9.798, 4.991, 104861.851, "", "", "", "", 
  "", "", "", 84.24, ""}, {"MAC", "Asia", "Macao", "2021-05-10", "", "", "", 
  "", "", "", "", "", "", "", "", "", "", "", "", "", "", "", "", "", "", "", 
  "", "", "", "", "", "", "", "", 120294., 78460., 41989., 1607., 1731., 
  18.53, 12.08, 6.47, 2666., 23.15, 649342., 20546.766, 39.2, 9.798, 4.991, 
  104861.851, "", "", "", "", "", "", "", 84.24, ""}, 
 {"MAC", "Asia", "Macao", "2021-05-11", "", "", "", "", "", "", "", "", "", 
  "", "", "", "", "", "", "", "", "", "", "", "", "", "", "", "", "", "", "", 
  "", "", 122288., 79526., 42929., 1994., 1862., 18.83, 12.25, 6.61, 2868., 
  23.15, 649342., 20546.766, 39.2, 9.798, 4.991, 104861.851, "", "", "", "", 
  "", "", "", 84.24, ""}, {"MAC", "Asia", "Macao", "2021-05-12", "", "", "", 
  "", "", "", "", "", "", "", "", "", "", "", "", "", "", "", "", "", "", "", 
  "", "", "", "", "", "", "", "", 124193., 80557., 43809., 1905., 1892., 
  19.13, 12.41, 6.75, 2914., 23.15, 649342., 20546.766, 39.2, 9.798, 4.991, 
  104861.851, "", "", "", "", "", "", "", 84.24, ""}, 
 {"MAC", "Asia", "Macao", "2021-05-13", "", "", "", "", "", "", "", "", "", 
  "", "", "", "", "", "", "", "", "", "", "", "", "", "", "", "", "", "", "", 
  "", "", 126141., 81529., 44794., 1948., 1913., 19.43, 12.56, 6.9, 2946., 
  23.15, 649342., 20546.766, 39.2, 9.798, 4.991, 104861.851, "", "", "", "", 
  "", "", "", 84.24, ""}, {"MAC", "Asia", "Macao", "2021-05-14", "", "", "", 
  "", "", "", "", "", "", "", "", "", "", "", "", "", "", "", "", "", "", "", 
  "", "", "", "", "", "", "", "", 128147., 82451., 45884., 2006., 1939., 
  19.73, 12.7, 7.07, 2986., 23.15, 649342., 20546.766, 39.2, 9.798, 4.991, 
  104861.851, "", "", "", "", "", "", "", 84.24, ""}, 
 {"MAC", "Asia", "Macao", "2021-05-15", "", "", "", "", "", "", "", "", "", 
  "", "", "", "", "", "", "", "", "", "", "", "", "", "", "", "", "", "", "", 
  "", "", 130761., 83766., 47193., 2614., 1982., 20.14, 12.9, 7.27, 3052., 
  23.15, 649342., 20546.766, 39.2, 9.798, 4.991, 104861.851, "", "", "", "", 
  "", "", "", 84.24, ""}, {"MAC", "Asia", "Macao", "2021-05-16", "", "", "", 
  "", "", "", "", "", "", "", "", "", "", "", "", "", "", "", "", "", "", "", 
  "", "", "", "", "", "", "", "", 132910., 84844., 48270., 2149., 2032., 
  20.47, 13.07, 7.43, 3129., 23.15, 649342., 20546.766, 39.2, 9.798, 4.991, 
  104861.851, "", "", "", "", "", "", "", 84.24, ""}, 
 {"MAC", "Asia", "Macao", "2021-05-17", "", "", "", "", "", "", "", "", "", 
  "", "", "", "", "", "", "", "", "", "", "", "", "", "", "", "", "", "", "", 
  "", "", 134586., 85731., 49070., 1676., 2042., 20.73, 13.2, 7.56, 3145., 
  23.15, 649342., 20546.766, 39.2, 9.798, 4.991, 104861.851, "", "", "", "", 
  "", "", "", 84.24, ""}, {"MAC", "Asia", "Macao", "2021-05-18", "", "", "", 
  "", "", "", "", "", "", "", "", "", "", "", "", "", "", "", "", "", "", "", 
  "", "", "", "", "", "", "", "", 136887., 86956., 50158., 2301., 2086., 
  21.08, 13.39, 7.72, 3212., 23.15, 649342., 20546.766, 39.2, 9.798, 4.991, 
  104861.851, "", "", "", "", "", "", "", 84.24, ""}, 
 {"MAC", "Asia", "Macao", "2021-05-19", "", "", "", "", "", "", "", "", "", 
  "", "", "", "", "", "", "", "", "", "", "", "", "", "", "", "", "", "", "", 
  "", "", 138414., 87904., 50723., 1527., 2032., 21.32, 13.54, 7.81, 3129., 
  23.15, 649342., 20546.766, 39.2, 9.798, 4.991, 104861.851, "", "", "", "", 
  "", "", "", 84.24, ""}, {"MAC", "Asia", "Macao", "2021-05-20", "", "", "", 
  "", "", "", "", "", "", "", "", "", "", "", "", "", "", "", "", "", "", "", 
  "", "", "", "", "", "", "", "", 140121., 88771., 51618., 1707., 1997., 
  21.58, 13.67, 7.95, 3075., 23.15, 649342., 20546.766, 39.2, 9.798, 4.991, 
  104861.851, "", "", "", "", "", "", "", 84.24, ""}, 
 {"MAC", "Asia", "Macao", "2021-05-21", "", "", "", "", "", "", "", "", "", 
  "", "", "", "", "", "", "", "", "", "", "", "", "", "", "", "", "", "", "", 
  "", "", 142900., 90267., 52918., 2779., 2108., 22.01, 13.9, 8.15, 3246., 
  23.15, 649342., 20546.766, 39.2, 9.798, 4.991, 104861.851, "", "", "", "", 
  "", "", "", 84.24, ""}, {"MAC", "Asia", "Macao", "2021-05-22", "", "", "", 
  "", "", "", "", "", "", "", "", "", "", "", "", "", "", "", "", "", "", "", 
  "", "", "", "", "", "", "", "", 146189., 92135., 54383., 3289., 2204., 
  22.51, 14.19, 8.38, 3394., 23.15, 649342., 20546.766, 39.2, 9.798, 4.991, 
  104861.851, "", "", "", "", "", "", "", 84.24, ""}, 
 {"MAC", "Asia", "Macao", "2021-05-23", "", "", "", "", "", "", "", "", "", 
  "", "", "", "", "", "", "", "", "", "", "", "", "", "", "", "", "", "", "", 
  "", "", 148793., 93566., 55580., 2604., 2269., 22.91, 14.41, 8.56, 3494., 
  23.15, 649342., 20546.766, 39.2, 9.798, 4.991, 104861.851, "", "", "", "", 
  "", "", "", 84.24, ""}, {"MAC", "Asia", "Macao", "2021-05-24", "", "", "", 
  "", "", "", "", "", "", "", "", "", "", "", "", "", "", "", "", "", "", "", 
  "", "", "", "", "", "", "", "", 151389., 95212., 56568., 2596., 2400., 
  23.31, 14.66, 8.71, 3696., 23.15, 649342., 20546.766, 39.2, 9.798, 4.991, 
  104861.851, "", "", "", "", "", "", "", 84.24, ""}, 
 {"MAC", "Asia", "Macao", "2021-05-25", "", "", "", "", "", "", "", "", "", 
  "", "", "", "", "", "", "", "", "", "", "", "", "", "", "", "", "", "", "", 
  "", "", 154743., 97452., 57746., 3354., 2551., 23.83, 15.01, 8.89, 3929., 
  23.15, 649342., 20546.766, 39.2, 9.798, 4.991, 104861.851, "", "", "", "", 
  "", "", "", 84.24, ""}, {"MAC", "Asia", "Macao", "2021-05-26", "", "", "", 
  "", "", "", "", "", "", "", "", "", "", "", "", "", "", "", "", "", "", "", 
  "", "", "", "", "", "", "", "", 157263., 98911., 58837., 2520., 2693., 
  24.22, 15.23, 9.06, 4147., 23.15, 649342., 20546.766, 39.2, 9.798, 4.991, 
  104861.851, "", "", "", "", "", "", "", 84.24, ""}, 
 {"MAC", "Asia", "Macao", "2021-05-27", "", "", "", "", "", "", "", "", "", 
  "", "", "", "", "", "", "", "", "", "", "", "", "", "", "", "", "", "", "", 
  "", "", 159510., 100194., 59823., 2247., 2770., 24.56, 15.43, 9.21, 4266., 
  23.15, 649342., 20546.766, 39.2, 9.798, 4.991, 104861.851, "", "", "", "", 
  "", "", "", 84.24, ""}, {"MAC", "Asia", "Macao", "2021-05-28", "", "", "", 
  "", "", "", "", "", "", "", "", "", "", "", "", "", "", "", "", "", "", "", 
  "", "", "", "", "", "", "", "", 162723., 102047., 61228., 3213., 2832., 
  25.06, 15.72, 9.43, 4361., 23.15, 649342., 20546.766, 39.2, 9.798, 4.991, 
  104861.851, "", "", "", "", "", "", "", 84.24, ""}, 
 {"MAC", "Asia", "Macao", "2021-05-29", "", "", "", "", "", "", "", "", "", 
  "", "", "", "", "", "", "", "", "", "", "", "", "", "", "", "", "", "", "", 
  "", "", 166856., 104579., 62859., 4133., 2952., 25.7, 16.11, 9.68, 4546., 
  23.15, 649342., 20546.766, 39.2, 9.798, 4.991, 104861.851, "", "", "", "", 
  "", "", "", 84.24, ""}, {"MAC", "Asia", "Macao", "2021-05-30", "", "", "", 
  "", "", "", "", "", "", "", "", "", "", "", "", "", "", "", "", "", "", "", 
  "", "", "", "", "", "", "", "", "", "", "", "", 3048., "", "", "", 4694., 
  23.15, 649342., 20546.766, 39.2, 9.798, 4.991, 104861.851, "", "", "", "", 
  "", "", "", 84.24, ""}, {"MAC", "Asia", "Macao", "2021-05-31", "", "", "", 
  "", "", "", "", "", "", "", "", "", "", "", "", "", "", "", "", "", "", "", 
  "", "", "", "", "", "", "", "", 173404., 108989., 65119., "", 3145., 26.7, 
  16.78, 10.03, 4843., 23.15, 649342., 20546.766, 39.2, 9.798, 4.991, 
  104861.851, "", "", "", "", "", "", "", 84.24, ""}, 
 {"MAC", "Asia", "Macao", "2021-06-01", "", "", "", "", "", "", "", "", "", 
  "", "", "", "", "", "", "", "", "", "", "", "", "", "", "", "", "", "", "", 
  "", "", 177950., 112559., 66169., 4546., 3315., 27.4, 17.33, 10.19, 5105., 
  23.15, 649342., 20546.766, 39.2, 9.798, 4.991, 104861.851, "", "", "", "", 
  "", "", "", 84.24, ""}, {"MAC", "Asia", "Macao", "2021-06-02", "", "", "", 
  "", "", "", "", "", "", "", "", "", "", "", "", "", "", "", "", "", "", "", 
  "", "", "", "", "", "", "", "", 182969., 116564., 67247., 5019., 3672., 
  28.18, 17.95, 10.36, 5655., 23.15, 649342., 20546.766, 39.2, 9.798, 4.991, 
  104861.851, "", "", "", "", "", "", "", 84.24, ""}, 
 {"MAC", "Asia", "Macao", "2021-06-03", "", "", "", "", "", "", "", "", "", 
  "", "", "", "", "", "", "", "", "", "", "", "", "", "", "", "", "", "", "", 
  "", "", 187652., 120395., 68149., 4683., 4020., 28.9, 18.54, 10.5, 6191., 
  23.15, 649342., 20546.766, 39.2, 9.798, 4.991, 104861.851, "", "", "", "", 
  "", "", "", 84.24, ""}, {"MAC", "Asia", "Macao", "2021-06-04", "", "", "", 
  "", "", "", "", "", "", "", "", "", "", "", "", "", "", "", "", "", "", "", 
  "", "", "", "", "", "", "", "", 192660., 124303., 69296., 5008., 4277., 
  29.67, 19.14, 10.67, 6587., 23.15, 649342., 20546.766, 39.2, 9.798, 4.991, 
  104861.851, "", "", "", "", "", "", "", 84.24, ""}, 
 {"MAC", "Asia", "Macao", "2021-06-05", "", "", "", "", "", "", "", "", "", 
  "", "", "", "", "", "", "", "", "", "", "", "", "", "", "", "", "", "", "", 
  "", "", 198781., 129062., 70708., 6121., 4561., 30.61, 19.88, 10.89, 7024., 
  23.15, 649342., 20546.766, 39.2, 9.798, 4.991, 104861.851, "", "", "", "", 
  "", "", "", 84.24, ""}, {"MAC", "Asia", "Macao", "2021-06-06", "", "", "", 
  "", "", "", "", "", "", "", "", "", "", "", "", "", "", "", "", "", "", "", 
  "", "", "", "", "", "", "", "", 203833., 132985., 71858., 5052., 4815., 
  31.39, 20.48, 11.07, 7415., 23.15, 649342., 20546.766, 39.2, 9.798, 4.991, 
  104861.851, "", "", "", "", "", "", "", 84.24, ""}, 
 {"MAC", "Asia", "Macao", "2021-06-07", "", "", "", "", "", "", "", "", "", 
  "", "", "", "", "", "", "", "", "", "", "", "", "", "", "", "", "", "", "", 
  "", "", 209051., 137338., 72763., 5218., 5092., 32.19, 21.15, 11.21, 7842., 
  23.15, 649342., 20546.766, 39.2, 9.798, 4.991, 104861.851, "", "", "", "", 
  "", "", "", 84.24, ""}, {"MDG", "Africa", "Madagascar", "2020-03-20", 3., 
  3., "", "", "", "", 0.108, 0.108, "", "", "", "", "", "", "", "", "", "", 
  "", "", "", "", "", "", "", "", "", "", "", "", "", "", "", "", "", "", "", 
  "", "", 22.22, 2.7691019*^7, 43.951, 19.6, 2.929, 1.686, 1416.44, 77.6, 
  405.994, 3.94, "", "", 50.54, 0.2, 67.04, 0.528}, 
 {"MDG", "Africa", "Madagascar", "2020-03-21", 3., 0., "", "", "", "", 0.108, 
  0., "", "", "", "", "", "", "", "", "", "", "", "", "", "", "", "", "", "", 
  "", "", "", "", "", "", "", "", "", "", "", "", "", 82.41, 2.7691019*^7, 
  43.951, 19.6, 2.929, 1.686, 1416.44, 77.6, 405.994, 3.94, "", "", 50.54, 
  0.2, 67.04, 0.528}, {"MDG", "Africa", "Madagascar", "2020-03-22", 3., 0., 
  "", "", "", "", 0.108, 0., "", "", "", "", "", "", "", "", "", "", "", "", 
  "", "", "", "", "", "", "", "", "", "", "", "", "", "", "", "", "", "", "", 
  82.41, 2.7691019*^7, 43.951, 19.6, 2.929, 1.686, 1416.44, 77.6, 405.994, 
  3.94, "", "", 50.54, 0.2, 67.04, 0.528}, {"MDG", "Africa", "Madagascar", 
  "2020-03-23", 12., 9., "", "", "", "", 0.433, 0.325, "", "", "", "", "", 
  "", "", "", "", "", "", "", "", "", "", "", "", "", "", "", "", "", "", "", 
  "", "", "", "", "", "", "", 91.67, 2.7691019*^7, 43.951, 19.6, 2.929, 
  1.686, 1416.44, 77.6, 405.994, 3.94, "", "", 50.54, 0.2, 67.04, 0.528}, 
 {"MDG", "Africa", "Madagascar", "2020-03-24", 17., 5., "", "", "", "", 
  0.614, 0.181, "", "", "", "", "", "", "", "", "", "", "", "", "", "", "", 
  "", "", "", "", "", "", "", "", "", "", "", "", "", "", "", "", 91.67, 
  2.7691019*^7, 43.951, 19.6, 2.929, 1.686, 1416.44, 77.6, 405.994, 3.94, "", 
  "", 50.54, 0.2, 67.04, 0.528}, {"MDG", "Africa", "Madagascar", 
  "2020-03-25", 19., 2., 2.714, "", "", 0., 0.686, 0.072, 0.098, "", "", 0., 
  "", "", "", "", "", "", "", "", "", "", "", "", "", "", "", "", "", "", "", 
  "", "", "", "", "", "", "", "", 91.67, 2.7691019*^7, 43.951, 19.6, 2.929, 
  1.686, 1416.44, 77.6, 405.994, 3.94, "", "", 50.54, 0.2, 67.04, 0.528}, 
 {"MDG", "Africa", "Madagascar", "2020-03-26", 23., 4., 3.286, "", "", 0., 
  0.831, 0.144, 0.119, "", "", 0., "", "", "", "", "", "", "", "", "", "", 
  "", "", "", "", "", "", "", "", "", "", "", "", "", "", "", "", "", 91.67, 
  2.7691019*^7, 43.951, 19.6, 2.929, 1.686, 1416.44, 77.6, 405.994, 3.94, "", 
  "", 50.54, 0.2, 67.04, 0.528}, {"MDG", "Africa", "Madagascar", 
  "2020-03-27", 26., 3., 3.286, "", "", 0., 0.939, 0.108, 0.119, "", "", 0., 
  "", "", "", "", "", "", "", "", "", "", "", "", "", "", "", "", "", "", "", 
  "", "", "", "", "", "", "", "", 91.67, 2.7691019*^7, 43.951, 19.6, 2.929, 
  1.686, 1416.44, 77.6, 405.994, 3.94, "", "", 50.54, 0.2, 67.04, 0.528}, 
 {"MDG", "Africa", "Madagascar", "2020-03-28", 26., 0., 3.286, "", "", 0., 
  0.939, 0., 0.119, "", "", 0., "", "", "", "", "", "", "", "", "", "", "", 
  "", "", "", "", "", "", "", "", "", "", "", "", "", "", "", "", 91.67, 
  2.7691019*^7, 43.951, 19.6, 2.929, 1.686, 1416.44, 77.6, 405.994, 3.94, "", 
  "", 50.54, 0.2, 67.04, 0.528}, {"MDG", "Africa", "Madagascar", 
  "2020-03-29", 39., 13., 5.143, "", "", 0., 1.408, 0.469, 0.186, "", "", 0., 
  "", "", "", "", "", "", "", "", "", "", "", "", "", "", "", "", "", "", "", 
  "", "", "", "", "", "", "", "", 91.67, 2.7691019*^7, 43.951, 19.6, 2.929, 
  1.686, 1416.44, 77.6, 405.994, 3.94, "", "", 50.54, 0.2, 67.04, 0.528}, 
 {"MDG", "Africa", "Madagascar", "2020-03-30", 43., 4., 4.429, "", "", 0., 
  1.553, 0.144, 0.16, "", "", 0., "", "", "", "", "", "", "", "", "", "", "", 
  "", "", "", "", "", "", "", "", "", "", "", "", "", "", "", "", 91.67, 
  2.7691019*^7, 43.951, 19.6, 2.929, 1.686, 1416.44, 77.6, 405.994, 3.94, "", 
  "", 50.54, 0.2, 67.04, 0.528}, {"MDG", "Africa", "Madagascar", 
  "2020-03-31", 57., 14., 5.714, "", "", 0., 2.058, 0.506, 0.206, "", "", 0., 
  "", "", "", "", "", "", "", "", "", "", "", "", "", "", "", "", "", "", "", 
  "", "", "", "", "", "", "", "", 91.67, 2.7691019*^7, 43.951, 19.6, 2.929, 
  1.686, 1416.44, 77.6, 405.994, 3.94, "", "", 50.54, 0.2, 67.04, 0.528}, 
 {"MDG", "Africa", "Madagascar", "2020-04-01", 57., 0., 5.429, "", "", 0., 
  2.058, 0., 0.196, "", "", 0., "", "", "", "", "", "", "", "", "", "", "", 
  "", "", "", "", "", "", "", "", "", "", "", "", "", "", "", "", 91.67, 
  2.7691019*^7, 43.951, 19.6, 2.929, 1.686, 1416.44, 77.6, 405.994, 3.94, "", 
  "", 50.54, 0.2, 67.04, 0.528}, {"MDG", "Africa", "Madagascar", 
  "2020-04-02", 59., 2., 5.143, "", "", 0., 2.131, 0.072, 0.186, "", "", 0., 
  "", "", "", "", "", "", "", "", "", "", "", "", "", "", "", "", "", "", "", 
  "", "", "", "", "", "", "", "", 91.67, 2.7691019*^7, 43.951, 19.6, 2.929, 
  1.686, 1416.44, 77.6, 405.994, 3.94, "", "", 50.54, 0.2, 67.04, 0.528}, 
 {"MDG", "Africa", "Madagascar", "2020-04-03", 70., 11., 6.286, "", "", 0., 
  2.528, 0.397, 0.227, "", "", 0., "", "", "", "", "", "", "", "", "", "", 
  "", "", "", "", "", "", "", "", "", "", "", "", "", "", "", "", "", 91.67, 
  2.7691019*^7, 43.951, 19.6, 2.929, 1.686, 1416.44, 77.6, 405.994, 3.94, "", 
  "", 50.54, 0.2, 67.04, 0.528}, {"MDG", "Africa", "Madagascar", 
  "2020-04-04", 70., 0., 6.286, "", "", 0., 2.528, 0., 0.227, "", "", 0., "", 
  "", "", "", "", "", "", "", "", "", "", "", "", "", "", "", "", "", "", "", 
  "", "", "", "", "", "", "", 91.67, 2.7691019*^7, 43.951, 19.6, 2.929, 
  1.686, 1416.44, 77.6, 405.994, 3.94, "", "", 50.54, 0.2, 67.04, 0.528}, 
 {"MDG", "Africa", "Madagascar", "2020-04-05", 72., 2., 4.714, "", "", 0., 
  2.6, 0.072, 0.17, "", "", 0., "", "", "", "", "", "", "", "", "", "", "", 
  "", "", "", "", "", "", "", "", "", "", "", "", "", "", "", "", 95.37, 
  2.7691019*^7, 43.951, 19.6, 2.929, 1.686, 1416.44, 77.6, 405.994, 3.94, "", 
  "", 50.54, 0.2, 67.04, 0.528}, {"MDG", "Africa", "Madagascar", 
  "2020-04-06", 82., 10., 5.571, "", "", 0., 2.961, 0.361, 0.201, "", "", 0., 
  "", "", "", "", "", "", "", "", "", "", "", "", "", "", "", "", "", "", "", 
  "", "", "", "", "", "", "", "", 95.37, 2.7691019*^7, 43.951, 19.6, 2.929, 
  1.686, 1416.44, 77.6, 405.994, 3.94, "", "", 50.54, 0.2, 67.04, 0.528}, 
 {"MDG", "Africa", "Madagascar", "2020-04-07", 88., 6., 4.429, "", "", 0., 
  3.178, 0.217, 0.16, "", "", 0., "", "", "", "", "", "", "", "", "", "", "", 
  "", "", "", "", "", "", "", "", "", "", "", "", "", "", "", "", 95.37, 
  2.7691019*^7, 43.951, 19.6, 2.929, 1.686, 1416.44, 77.6, 405.994, 3.94, "", 
  "", 50.54, 0.2, 67.04, 0.528}, {"MDG", "Africa", "Madagascar", 
  "2020-04-08", 93., 5., 5.143, "", "", 0., 3.358, 0.181, 0.186, "", "", 0., 
  "", "", "", "", "", "", "", "", "", "", "", "", "", "", "", "", "", "", "", 
  "", "", "", "", "", "", "", "", 95.37, 2.7691019*^7, 43.951, 19.6, 2.929, 
  1.686, 1416.44, 77.6, 405.994, 3.94, "", "", 50.54, 0.2, 67.04, 0.528}, 
 {"MDG", "Africa", "Madagascar", "2020-04-09", 93., 0., 4.857, "", "", 0., 
  3.358, 0., 0.175, "", "", 0., "", "", "", "", "", "", "", "", "", "", "", 
  "", "", "", "", "", "", "", "", "", "", "", "", "", "", "", "", 95.37, 
  2.7691019*^7, 43.951, 19.6, 2.929, 1.686, 1416.44, 77.6, 405.994, 3.94, "", 
  "", 50.54, 0.2, 67.04, 0.528}, {"MDG", "Africa", "Madagascar", 
  "2020-04-10", 93., 0., 3.286, "", "", 0., 3.358, 0., 0.119, "", "", 0., "", 
  "", "", "", "", "", "", "", "", "", "", "", "", "", "", "", "", "", "", "", 
  "", "", "", "", "", "", "", 95.37, 2.7691019*^7, 43.951, 19.6, 2.929, 
  1.686, 1416.44, 77.6, 405.994, 3.94, "", "", 50.54, 0.2, 67.04, 0.528}, 
 {"MDG", "Africa", "Madagascar", "2020-04-11", 102., 9., 4.571, "", "", 0., 
  3.684, 0.325, 0.165, "", "", 0., "", "", "", "", "", "", "", "", "", "", 
  "", "", "", "", "", "", "", "", "", "", "", "", "", "", "", "", "", 95.37, 
  2.7691019*^7, 43.951, 19.6, 2.929, 1.686, 1416.44, 77.6, 405.994, 3.94, "", 
  "", 50.54, 0.2, 67.04, 0.528}, {"MDG", "Africa", "Madagascar", 
  "2020-04-12", 106., 4., 4.857, "", "", 0., 3.828, 0.144, 0.175, "", "", 0., 
  0.67, "", "", "", "", "", "", "", "", "", "", "", "", "", "", "", "", "", 
  "", "", "", "", "", "", "", "", "", 95.37, 2.7691019*^7, 43.951, 19.6, 
  2.929, 1.686, 1416.44, 77.6, 405.994, 3.94, "", "", 50.54, 0.2, 67.04, 
  0.528}, {"MDG", "Africa", "Madagascar", "2020-04-13", 106., 0., 3.429, "", 
  "", 0., 3.828, 0., 0.124, "", "", 0., 0.65, "", "", "", "", "", "", "", "", 
  "", "", "", "", "", "", "", "", "", "", "", "", "", "", "", "", "", "", 
  95.37, 2.7691019*^7, 43.951, 19.6, 2.929, 1.686, 1416.44, 77.6, 405.994, 
  3.94, "", "", 50.54, 0.2, 67.04, 0.528}, {"MDG", "Africa", "Madagascar", 
  "2020-04-14", 108., 2., 2.857, "", "", 0., 3.9, 0.072, 0.103, "", "", 0., 
  0.63, "", "", "", "", "", "", "", "", "", "", "", "", "", "", "", "", "", 
  "", "", "", "", "", "", "", "", "", 95.37, 2.7691019*^7, 43.951, 19.6, 
  2.929, 1.686, 1416.44, 77.6, 405.994, 3.94, "", "", 50.54, 0.2, 67.04, 
  0.528}, {"MDG", "Africa", "Madagascar", "2020-04-15", 110., 2., 2.429, "", 
  "", 0., 3.972, 0.072, 0.088, "", "", 0., 0.61, "", "", "", "", "", "", "", 
  "", "", "", "", "", "", "", "", "", "", "", "", "", "", "", "", "", "", "", 
  95.37, 2.7691019*^7, 43.951, 19.6, 2.929, 1.686, 1416.44, 77.6, 405.994, 
  3.94, "", "", 50.54, 0.2, 67.04, 0.528}, {"MDG", "Africa", "Madagascar", 
  "2020-04-16", 111., 1., 2.571, "", "", 0., 4.009, 0.036, 0.093, "", "", 0., 
  0.6, "", "", "", "", "", "", "", "", "", "", "", "", "", "", "", "", "", 
  "", "", "", "", "", "", "", "", "", 95.37, 2.7691019*^7, 43.951, 19.6, 
  2.929, 1.686, 1416.44, 77.6, 405.994, 3.94, "", "", 50.54, 0.2, 67.04, 
  0.528}, {"MDG", "Africa", "Madagascar", "2020-04-17", 117., 6., 3.429, "", 
  "", 0., 4.225, 0.217, 0.124, "", "", 0., 0.6, "", "", "", "", "", "", "", 
  "", "", "", "", "", "", "", "", "", "", "", "", "", "", "", "", "", "", "", 
  95.37, 2.7691019*^7, 43.951, 19.6, 2.929, 1.686, 1416.44, 77.6, 405.994, 
  3.94, "", "", 50.54, 0.2, 67.04, 0.528}, {"MDG", "Africa", "Madagascar", 
  "2020-04-18", 120., 3., 2.571, "", "", 0., 4.334, 0.108, 0.093, "", "", 0., 
  0.61, "", "", "", "", "", "", "", "", "", "", "", "", "", "", "", "", "", 
  "", "", "", "", "", "", "", "", "", 95.37, 2.7691019*^7, 43.951, 19.6, 
  2.929, 1.686, 1416.44, 77.6, 405.994, 3.94, "", "", 50.54, 0.2, 67.04, 
  0.528}, {"MDG", "Africa", "Madagascar", "2020-04-19", 121., 1., 2.143, "", 
  "", 0., 4.37, 0.036, 0.077, "", "", 0., 0.61, "", "", "", "", "", "", "", 
  "", "", "", "", "", "", "", "", "", "", "", "", "", "", "", "", "", "", "", 
  95.37, 2.7691019*^7, 43.951, 19.6, 2.929, 1.686, 1416.44, 77.6, 405.994, 
  3.94, "", "", 50.54, 0.2, 67.04, 0.528}, {"MDG", "Africa", "Madagascar", 
  "2020-04-20", 121., 0., 2.143, "", "", 0., 4.37, 0., 0.077, "", "", 0., 
  0.62, "", "", "", "", "", "", "", "", "", "", "", "", "", "", "", "", "", 
  "", "", "", "", "", "", "", "", "", 72.22, 2.7691019*^7, 43.951, 19.6, 
  2.929, 1.686, 1416.44, 77.6, 405.994, 3.94, "", "", 50.54, 0.2, 67.04, 
  0.528}, {"MDG", "Africa", "Madagascar", "2020-04-21", 121., 0., 1.857, "", 
  "", 0., 4.37, 0., 0.067, "", "", 0., 0.63, "", "", "", "", "", "", "", "", 
  "", "", "", "", "", "", "", "", "", "", "", "", "", "", "", "", "", "", 
  72.22, 2.7691019*^7, 43.951, 19.6, 2.929, 1.686, 1416.44, 77.6, 405.994, 
  3.94, "", "", 50.54, 0.2, 67.04, 0.528}, {"MDG", "Africa", "Madagascar", 
  "2020-04-22", 121., 0., 1.571, "", "", 0., 4.37, 0., 0.057, "", "", 0., 
  0.64, "", "", "", "", "", "", "", "", "", "", "", "", "", "", "", "", "", 
  "", "", "", "", "", "", "", "", "", 70.37, 2.7691019*^7, 43.951, 19.6, 
  2.929, 1.686, 1416.44, 77.6, 405.994, 3.94, "", "", 50.54, 0.2, 67.04, 
  0.528}, {"MDG", "Africa", "Madagascar", "2020-04-23", 121., 0., 1.429, "", 
  "", 0., 4.37, 0., 0.052, "", "", 0., 0.67, "", "", "", "", "", "", "", "", 
  "", "", "", "", "", "", "", "", "", "", "", "", "", "", "", "", "", "", 
  70.37, 2.7691019*^7, 43.951, 19.6, 2.929, 1.686, 1416.44, 77.6, 405.994, 
  3.94, "", "", 50.54, 0.2, 67.04, 0.528}, {"MDG", "Africa", "Madagascar", 
  "2020-04-24", 122., 1., 0.714, "", "", 0., 4.406, 0.036, 0.026, "", "", 0., 
  0.72, "", "", "", "", "", "", "", "", "", "", "", "", "", "", "", "", "", 
  "", "", "", "", "", "", "", "", "", 70.37, 2.7691019*^7, 43.951, 19.6, 
  2.929, 1.686, 1416.44, 77.6, 405.994, 3.94, "", "", 50.54, 0.2, 67.04, 
  0.528}, {"MDG", "Africa", "Madagascar", "2020-04-25", 123., 1., 0.429, "", 
  "", 0., 4.442, 0.036, 0.015, "", "", 0., 0.77, "", "", "", "", "", "", "", 
  "", "", "", "", "", "", "", "", "", "", "", "", "", "", "", "", "", "", "", 
  70.37, 2.7691019*^7, 43.951, 19.6, 2.929, 1.686, 1416.44, 77.6, 405.994, 
  3.94, "", "", 50.54, 0.2, 67.04, 0.528}, {"MDG", "Africa", "Madagascar", 
  "2020-04-26", 124., 1., 0.429, "", "", 0., 4.478, 0.036, 0.015, "", "", 0., 
  0.83, "", "", "", "", "", "", "", "", "", "", "", "", "", "", "", "", "", 
  "", "", "", "", "", "", "", "", "", 70.37, 2.7691019*^7, 43.951, 19.6, 
  2.929, 1.686, 1416.44, 77.6, 405.994, 3.94, "", "", 50.54, 0.2, 67.04, 
  0.528}, {"MDG", "Africa", "Madagascar", "2020-04-27", 128., 4., 1., "", "", 
  0., 4.622, 0.144, 0.036, "", "", 0., 0.89, "", "", "", "", "", "", "", "", 
  "", "", "", "", "", "", "", "", "", "", "", "", "", "", "", "", "", "", 
  67.59, 2.7691019*^7, 43.951, 19.6, 2.929, 1.686, 1416.44, 77.6, 405.994, 
  3.94, "", "", 50.54, 0.2, 67.04, 0.528}, {"MDG", "Africa", "Madagascar", 
  "2020-04-28", 128., 0., 1., "", "", 0., 4.622, 0., 0.036, "", "", 0., 0.93, 
  "", "", "", "", "", "", "", "", "", 3065., 0.111, "", "", "", "", "", 
  "tests performed", "", "", "", "", "", "", "", "", "", 67.59, 2.7691019*^7, 
  43.951, 19.6, 2.929, 1.686, 1416.44, 77.6, 405.994, 3.94, "", "", 50.54, 
  0.2, 67.04, 0.528}, {"MDG", "Africa", "Madagascar", "2020-04-29", 128., 0., 
  1., "", "", 0., 4.622, 0., 0.036, "", "", 0., 0.98, "", "", "", "", "", "", 
  "", "", 42., 3107., 0.112, 0.002, "", "", "", "", "tests performed", "", 
  "", "", "", "", "", "", "", "", 67.59, 2.7691019*^7, 43.951, 19.6, 2.929, 
  1.686, 1416.44, 77.6, 405.994, 3.94, "", "", 50.54, 0.2, 67.04, 0.528}, 
 {"MDG", "Africa", "Madagascar", "2020-04-30", 128., 0., 1., "", "", 0., 
  4.622, 0., 0.036, "", "", 0., 1.05, "", "", "", "", "", "", "", "", 121., 
  3228., 0.117, 0.004, "", "", "", "", "tests performed", "", "", "", "", "", 
  "", "", "", "", 67.59, 2.7691019*^7, 43.951, 19.6, 2.929, 1.686, 1416.44, 
  77.6, 405.994, 3.94, "", "", 50.54, 0.2, 67.04, 0.528}, 
 {"MDG", "Africa", "Madagascar", "2020-05-01", 132., 4., 1.429, "", "", 0., 
  4.767, 0.144, 0.052, "", "", 0., 1.14, "", "", "", "", "", "", "", "", 72., 
  3300., 0.119, 0.003, "", "", "", "", "tests performed", "", "", "", "", "", 
  "", "", "", "", 67.59, 2.7691019*^7, 43.951, 19.6, 2.929, 1.686, 1416.44, 
  77.6, 405.994, 3.94, "", "", 50.54, 0.2, 67.04, 0.528}, 
 {"MDG", "Africa", "Madagascar", "2020-05-02", 135., 3., 1.714, "", "", 0., 
  4.875, 0.108, 0.062, "", "", 0., 1.22, "", "", "", "", "", "", "", "", "", 
  "", "", "", "", "", "", "", "tests performed", "", "", "", "", "", "", "", 
  "", "", 67.59, 2.7691019*^7, 43.951, 19.6, 2.929, 1.686, 1416.44, 77.6, 
  405.994, 3.94, "", "", 50.54, 0.2, 67.04, 0.528}, 
 {"MDG", "Africa", "Madagascar", "2020-05-03", 149., 14., 3.571, "", "", 0., 
  5.381, 0.506, 0.129, "", "", 0., 1.29, "", "", "", "", "", "", "", "", "", 
  "", "", "", "", "", "", "", "tests performed", "", "", "", "", "", "", "", 
  "", "", 67.59, 2.7691019*^7, 43.951, 19.6, 2.929, 1.686, 1416.44, 77.6, 
  405.994, 3.94, "", "", 50.54, 0.2, 67.04, 0.528}, 
 {"MDG", "Africa", "Madagascar", "2020-05-04", 149., 0., 3., "", "", 0., 
  5.381, 0., 0.108, "", "", 0., 1.37, "", "", "", "", "", "", "", "", "", "", 
  "", "", "", "", "", "", "tests performed", "", "", "", "", "", "", "", "", 
  "", 67.59, 2.7691019*^7, 43.951, 19.6, 2.929, 1.686, 1416.44, 77.6, 
  405.994, 3.94, "", "", 50.54, 0.2, 67.04, 0.528}, 
 {"MDG", "Africa", "Madagascar", "2020-05-05", 151., 2., 3.286, "", "", 0., 
  5.453, 0.072, 0.119, "", "", 0., 1.46, "", "", "", "", "", "", "", "", "", 
  3861., 0.139, "", 114., 0.004, 0.029, 34.7, "tests performed", "", "", "", 
  "", "", "", "", "", "", 67.59, 2.7691019*^7, 43.951, 19.6, 2.929, 1.686, 
  1416.44, 77.6, 405.994, 3.94, "", "", 50.54, 0.2, 67.04, 0.528}, 
 {"MDG", "Africa", "Madagascar", "2020-05-06", 158., 7., 4.286, "", "", 0., 
  5.706, 0.253, 0.155, "", "", 0., 1.55, "", "", "", "", "", "", "", "", "", 
  "", "", "", 115., 0.004, 0.037, 26.8, "tests performed", "", "", "", "", 
  "", "", "", "", "", 67.59, 2.7691019*^7, 43.951, 19.6, 2.929, 1.686, 
  1416.44, 77.6, 405.994, 3.94, "", "", 50.54, 0.2, 67.04, 0.528}, 
 {"MDG", "Africa", "Madagascar", "2020-05-07", 193., 35., 9.286, "", "", 0., 
  6.97, 1.264, 0.335, "", "", 0., 1.64, "", "", "", "", "", "", "", "", "", 
  3968., 0.143, "", 106., 0.004, 0.088, 11.4, "tests performed", "", "", "", 
  "", "", "", "", "", "", 67.59, 2.7691019*^7, 43.951, 19.6, 2.929, 1.686, 
  1416.44, 77.6, 405.994, 3.94, "", "", 50.54, 0.2, 67.04, 0.528}, 
 {"MDG", "Africa", "Madagascar", "2020-05-08", 193., 0., 8.714, "", "", 0., 
  6.97, 0., 0.315, "", "", 0., 1.63, "", "", "", "", "", "", "", "", "", "", 
  "", "", 120., 0.004, 0.073, 13.8, "tests performed", "", "", "", "", "", 
  "", "", "", "", 67.59, 2.7691019*^7, 43.951, 19.6, 2.929, 1.686, 1416.44, 
  77.6, 405.994, 3.94, "", "", 50.54, 0.2, 67.04, 0.528}, 
 {"MDG", "Africa", "Madagascar", "2020-05-09", 193., 0., 8.286, "", "", 0., 
  6.97, 0., 0.299, "", "", 0., 1.63, "", "", "", "", "", "", "", "", "", "", 
  "", "", 124., 0.004, 0.067, 15., "tests performed", "", "", "", "", "", "", 
  "", "", "", 67.59, 2.7691019*^7, 43.951, 19.6, 2.929, 1.686, 1416.44, 77.6, 
  405.994, 3.94, "", "", 50.54, 0.2, 67.04, 0.528}, 
 {"MDG", "Africa", "Madagascar", "2020-05-10", 193., 0., 6.286, "", "", 0., 
  6.97, 0., 0.227, "", "", 0., 1.67, "", "", "", "", "", "", "", "", "", 
  4481., 0.162, "", 129., 0.005, 0.049, 20.5, "tests performed", "", "", "", 
  "", "", "", "", "", "", 67.59, 2.7691019*^7, 43.951, 19.6, 2.929, 1.686, 
  1416.44, 77.6, 405.994, 3.94, "", "", 50.54, 0.2, 67.04, 0.528}, 
 {"MDG", "Africa", "Madagascar", "2020-05-11", 186., -7., 5.286, "", "", 0., 
  6.717, -0.253, 0.191, "", "", 0., 1.73, "", "", "", "", "", "", "", "", 
  984., 5465., 0.197, 0.036, 249., 0.009, 0.021, 47.1, "tests performed", "", 
  "", "", "", "", "", "", "", "", 67.59, 2.7691019*^7, 43.951, 19.6, 2.929, 
  1.686, 1416.44, 77.6, 405.994, 3.94, "", "", 50.54, 0.2, 67.04, 0.528}, 
 {"MDG", "Africa", "Madagascar", "2020-05-12", 186., 0., 5., "", "", 0., 
  6.717, 0., 0.181, "", "", 0., 1.78, "", "", "", "", "", "", "", "", "", "", 
  "", "", 267., 0.01, 0.019, 53.4, "tests performed", "", "", "", "", "", "", 
  "", "", "", 70.37, 2.7691019*^7, 43.951, 19.6, 2.929, 1.686, 1416.44, 77.6, 
  405.994, 3.94, "", "", 50.54, 0.2, 67.04, 0.528}, 
 {"MDG", "Africa", "Madagascar", "2020-05-13", 212., 26., 7.714, "", "", 0., 
  7.656, 0.939, 0.279, "", "", 0., 1.84, "", "", "", "", "", "", "", "", "", 
  "", "", "", 297., 0.011, 0.026, 38.5, "tests performed", "", "", "", "", 
  "", "", "", "", "", 70.37, 2.7691019*^7, 43.951, 19.6, 2.929, 1.686, 
  1416.44, 77.6, 405.994, 3.94, "", "", 50.54, 0.2, 67.04, 0.528}, 
 {"MDG", "Africa", "Madagascar", "2020-05-14", 230., 18., 5.286, "", "", 0., 
  8.306, 0.65, 0.191, "", "", 0., 1.84, "", "", "", "", "", "", "", "", "", 
  "", "", "", 327., 0.012, 0.016, 61.9, "tests performed", "", "", "", "", 
  "", "", "", "", "", 70.37, 2.7691019*^7, 43.951, 19.6, 2.929, 1.686, 
  1416.44, 77.6, 405.994, 3.94, "", "", 50.54, 0.2, 67.04, 0.528}, 
 {"MDG", "Africa", "Madagascar", "2020-05-15", 238., 8., 6.429, "", "", 0., 
  8.595, 0.289, 0.232, "", "", 0., 1.84, "", "", "", "", "", "", "", "", "", 
  "", "", "", 340., 0.012, 0.019, 52.9, "tests performed", "", "", "", "", 
  "", "", "", "", "", 70.37, 2.7691019*^7, 43.951, 19.6, 2.929, 1.686, 
  1416.44, 77.6, 405.994, 3.94, "", "", 50.54, 0.2, 67.04, 0.528}, 
 {"MDG", "Africa", "Madagascar", "2020-05-16", 283., 45., 12.857, "", "", 0., 
  10.22, 1.625, 0.464, "", "", 0., 1.84, "", "", "", "", "", "", "", "", "", 
  "", "", "", 353., 0.013, 0.036, 27.5, "tests performed", "", "", "", "", 
  "", "", "", "", "", 70.37, 2.7691019*^7, 43.951, 19.6, 2.929, 1.686, 
  1416.44, 77.6, 405.994, 3.94, "", "", 50.54, 0.2, 67.04, 0.528}, 
 {"MDG", "Africa", "Madagascar", "2020-05-17", 304., 21., 15.857, 1., 1., 
  0.143, 10.978, 0.758, 0.573, 0.036, 0.036, 0.005, 1.8, "", "", "", "", "", 
  "", "", "", "", "", "", "", 366., 0.013, 0.043, 23.1, "tests performed", 
  "", "", "", "", "", "", "", "", "", 70.37, 2.7691019*^7, 43.951, 19.6, 
  2.929, 1.686, 1416.44, 77.6, 405.994, 3.94, "", "", 50.54, 0.2, 67.04, 
  0.528}, {"MDG", "Africa", "Madagascar", "2020-05-18", 322., 18., 19.429, 
  1., 0., 0.143, 11.628, 0.65, 0.702, 0.036, 0., 0.005, 1.76, "", "", "", "", 
  "", "", "", "", "", "", "", "", 264., 0.01, 0.074, 13.6, "tests performed", 
  "", "", "", "", "", "", "", "", "", 70.37, 2.7691019*^7, 43.951, 19.6, 
  2.929, 1.686, 1416.44, 77.6, 405.994, 3.94, "", "", 50.54, 0.2, 67.04, 
  0.528}, {"MDG", "Africa", "Madagascar", "2020-05-19", 326., 4., 20., 2., 
  1., 0.286, 11.773, 0.144, 0.722, 0.072, 0.036, 0.01, 1.72, "", "", "", "", 
  "", "", "", "", "", "", "", "", 264., 0.01, 0.076, 13.2, "tests performed", 
  "", "", "", "", "", "", "", "", "", 70.37, 2.7691019*^7, 43.951, 19.6, 
  2.929, 1.686, 1416.44, 77.6, 405.994, 3.94, "", "", 50.54, 0.2, 67.04, 
  0.528}, {"MDG", "Africa", "Madagascar", "2020-05-20", 371., 45., 22.714, 
  2., 0., 0.286, 13.398, 1.625, 0.82, 0.072, 0., 0.01, 1.7, "", "", "", "", 
  "", "", "", "", "", "", "", "", 264., 0.01, 0.086, 11.6, "tests performed", 
  "", "", "", "", "", "", "", "", "", 70.37, 2.7691019*^7, 43.951, 19.6, 
  2.929, 1.686, 1416.44, 77.6, 405.994, 3.94, "", "", 50.54, 0.2, 67.04, 
  0.528}, {"MDG", "Africa", "Madagascar", "2020-05-21", 405., 34., 25., 2., 
  0., 0.286, 14.626, 1.228, 0.903, 0.072, 0., 0.01, 1.66, "", "", "", "", "", 
  "", "", "", "", "", "", "", 264., 0.01, 0.095, 10.6, "tests performed", "", 
  "", "", "", "", "", "", "", "", 70.37, 2.7691019*^7, 43.951, 19.6, 2.929, 
  1.686, 1416.44, 77.6, 405.994, 3.94, "", "", 50.54, 0.2, 67.04, 0.528}, 
 {"MDG", "Africa", "Madagascar", "2020-05-22", 448., 43., 30., 2., 0., 0.286, 
  16.179, 1.553, 1.083, 0.072, 0., 0.01, 1.63, "", "", "", "", "", "", "", 
  "", "", "", "", "", 264., 0.01, 0.114, 8.8, "tests performed", "", "", "", 
  "", "", "", "", "", "", 70.37, 2.7691019*^7, 43.951, 19.6, 2.929, 1.686, 
  1416.44, 77.6, 405.994, 3.94, "", "", 50.54, 0.2, 67.04, 0.528}, 
 {"MDG", "Africa", "Madagascar", "2020-05-23", 488., 40., 29.286, 2., 0., 
  0.286, 17.623, 1.445, 1.058, 0.072, 0., 0.01, 1.59, "", "", "", "", "", "", 
  "", "", "", "", "", "", 264., 0.01, 0.111, 9., "tests performed", "", "", 
  "", "", "", "", "", "", "", 70.37, 2.7691019*^7, 43.951, 19.6, 2.929, 
  1.686, 1416.44, 77.6, 405.994, 3.94, "", "", 50.54, 0.2, 67.04, 0.528}, 
 {"MDG", "Africa", "Madagascar", "2020-05-24", 527., 39., 31.857, 2., 0., 
  0.143, 19.031, 1.408, 1.15, 0.072, 0., 0.005, 1.56, "", "", "", "", "", "", 
  "", "", "", "", "", "", 264., 0.01, 0.121, 8.3, "tests performed", "", "", 
  "", "", "", "", "", "", "", 70.37, 2.7691019*^7, 43.951, 19.6, 2.929, 
  1.686, 1416.44, 77.6, 405.994, 3.94, "", "", 50.54, 0.2, 67.04, 0.528}, 
 {"MDG", "Africa", "Madagascar", "2020-05-25", 542., 15., 31.429, 2., 0., 
  0.143, 19.573, 0.542, 1.135, 0.072, 0., 0.005, 1.51, "", "", "", "", "", 
  "", "", "", "", "", "", "", 264., 0.01, 0.119, 8.4, "tests performed", "", 
  "", "", "", "", "", "", "", "", 70.37, 2.7691019*^7, 43.951, 19.6, 2.929, 
  1.686, 1416.44, 77.6, 405.994, 3.94, "", "", 50.54, 0.2, 67.04, 0.528}, 
 {"MDG", "Africa", "Madagascar", "2020-05-26", 586., 44., 37.143, 2., 0., 0., 
  21.162, 1.589, 1.341, 0.072, 0., 0., 1.48, "", "", "", "", "", "", "", "", 
  "", "", "", "", 264., 0.01, 0.141, 7.1, "tests performed", "", "", "", "", 
  "", "", "", "", "", 70.37, 2.7691019*^7, 43.951, 19.6, 2.929, 1.686, 
  1416.44, 77.6, 405.994, 3.94, "", "", 50.54, 0.2, 67.04, 0.528}, 
 {"MDG", "Africa", "Madagascar", "2020-05-27", 612., 26., 34.429, 2., 0., 0., 
  22.101, 0.939, 1.243, 0.072, 0., 0., 1.44, "", "", "", "", "", "", "", "", 
  "", 9681., 0.35, "", 264., 0.01, 0.13, 7.7, "tests performed", "", "", "", 
  "", "", "", "", "", "", 70.37, 2.7691019*^7, 43.951, 19.6, 2.929, 1.686, 
  1416.44, 77.6, 405.994, 3.94, "", "", 50.54, 0.2, 67.04, 0.528}, 
 {"MDG", "Africa", "Madagascar", "2020-05-28", 656., 44., 35.857, 2., 0., 0., 
  23.69, 1.589, 1.295, 0.072, 0., 0., 1.41, "", "", "", "", "", "", "", "", 
  167., 9848., 0.356, 0.006, 250., 0.009, 0.143, 7., "tests performed", "", 
  "", "", "", "", "", "", "", "", 70.37, 2.7691019*^7, 43.951, 19.6, 2.929, 
  1.686, 1416.44, 77.6, 405.994, 3.94, "", "", 50.54, 0.2, 67.04, 0.528}, 
 {"MDG", "Africa", "Madagascar", "2020-05-29", 698., 42., 35.714, 5., 3., 
  0.429, 25.207, 1.517, 1.29, 0.181, 0.108, 0.015, 1.39, "", "", "", "", "", 
  "", "", "", 401., 10249., 0.37, 0.014, 269., 0.01, 0.133, 7.5, 
  "tests performed", "", "", "", "", "", "", "", "", "", 70.37, 2.7691019*^7, 
  43.951, 19.6, 2.929, 1.686, 1416.44, 77.6, 405.994, 3.94, "", "", 50.54, 
  0.2, 67.04, 0.528}, {"MDG", "Africa", "Madagascar", "2020-05-30", 758., 
  60., 38.571, 6., 1., 0.571, 27.373, 2.167, 1.393, 0.217, 0.036, 0.021, 
  1.36, "", "", "", "", "", "", "", "", "", "", "", "", 308., 0.011, 0.125, 
  8., "tests performed", "", "", "", "", "", "", "", "", "", 70.37, 
  2.7691019*^7, 43.951, 19.6, 2.929, 1.686, 1416.44, 77.6, 405.994, 3.94, "", 
  "", 50.54, 0.2, 67.04, 0.528}, {"MDG", "Africa", "Madagascar", 
  "2020-05-31", 771., 13., 34.857, 6., 0., 0.571, 27.843, 0.469, 1.259, 
  0.217, 0., 0.021, 1.34, "", "", "", "", "", "", "", "", "", 11311., 0.408, 
  "", 346., 0.012, 0.101, 9.9, "tests performed", "", "", "", "", "", "", "", 
  "", "", 70.37, 2.7691019*^7, 43.951, 19.6, 2.929, 1.686, 1416.44, 77.6, 
  405.994, 3.94, "", "", 50.54, 0.2, 67.04, 0.528}, 
 {"MDG", "Africa", "Madagascar", "2020-06-01", 826., 55., 40.571, 6., 0., 
  0.571, 29.829, 1.986, 1.465, 0.217, 0., 0.021, 1.32, "", "", "", "", "", 
  "", "", "", "", "", "", "", 354., 0.013, 0.115, 8.7, "tests performed", "", 
  "", "", "", "", "", "", "", "", 70.37, 2.7691019*^7, 43.951, 19.6, 2.929, 
  1.686, 1416.44, 77.6, 405.994, 3.94, "", "", 50.54, 0.2, 67.04, 0.528}, 
 {"MDG", "Africa", "Madagascar", "2020-06-02", 845., 19., 37., 6., 0., 0.571, 
  30.515, 0.686, 1.336, 0.217, 0., 0.021, 1.29, "", "", "", "", "", "", "", 
  "", "", 11954., 0.432, "", 362., 0.013, 0.102, 9.8, "tests performed", "", 
  "", "", "", "", "", "", "", "", 70.37, 2.7691019*^7, 43.951, 19.6, 2.929, 
  1.686, 1416.44, 77.6, 405.994, 3.94, "", "", 50.54, 0.2, 67.04, 0.528}, 
 {"MDG", "Africa", "Madagascar", "2020-06-03", 908., 63., 42.286, 6., 0., 
  0.571, 32.79, 2.275, 1.527, 0.217, 0., 0.021, 1.26, "", "", "", "", "", "", 
  "", "", "", "", "", "", 372., 0.013, 0.114, 8.8, "tests performed", "", "", 
  "", "", "", "", "", "", "", 70.37, 2.7691019*^7, 43.951, 19.6, 2.929, 
  1.686, 1416.44, 77.6, 405.994, 3.94, "", "", 50.54, 0.2, 67.04, 0.528}, 
 {"MDG", "Africa", "Madagascar", "2020-06-04", 957., 49., 43., 7., 1., 0.714, 
  34.56, 1.77, 1.553, 0.253, 0.036, 0.026, 1.24, "", "", "", "", "", "", "", 
  "", "", "", "", "", 395., 0.014, 0.109, 9.2, "tests performed", "", "", "", 
  "", "", "", "", "", "", 70.37, 2.7691019*^7, 43.951, 19.6, 2.929, 1.686, 
  1416.44, 77.6, 405.994, 3.94, "", "", 50.54, 0.2, 67.04, 0.528}, 
 {"MDG", "Africa", "Madagascar", "2020-06-05", 975., 18., 39.571, 7., 0., 
  0.286, 35.21, 0.65, 1.429, 0.253, 0., 0.01, 1.22, "", "", "", "", "", "", 
  "", "", "", "", "", "", 385., 0.014, 0.103, 9.7, "tests performed", "", "", 
  "", "", "", "", "", "", "", 70.37, 2.7691019*^7, 43.951, 19.6, 2.929, 
  1.686, 1416.44, 77.6, 405.994, 3.94, "", "", 50.54, 0.2, 67.04, 0.528}, 
 {"MDG", "Africa", "Madagascar", "2020-06-06", 1026., 51., 38.286, 8., 1., 
  0.286, 37.052, 1.842, 1.383, 0.289, 0.036, 0.01, 1.21, "", "", "", "", "", 
  "", "", "", "", "", "", "", 357., 0.013, 0.107, 9.3, "tests performed", "", 
  "", "", "", "", "", "", "", "", 70.37, 2.7691019*^7, 43.951, 19.6, 2.929, 
  1.686, 1416.44, 77.6, 405.994, 3.94, "", "", 50.54, 0.2, 67.04, 0.528}, 
 {"MDG", "Africa", "Madagascar", "2020-06-07", 1052., 26., 40.143, 9., 1., 
  0.429, 37.991, 0.939, 1.45, 0.325, 0.036, 0.015, 1.2, "", "", "", "", "", 
  "", "", "", "", 13608., 0.491, "", 328., 0.012, 0.122, 8.2, 
  "tests performed", "", "", "", "", "", "", "", "", "", 70.37, 2.7691019*^7, 
  43.951, 19.6, 2.929, 1.686, 1416.44, 77.6, 405.994, 3.94, "", "", 50.54, 
  0.2, 67.04, 0.528}, {"MDG", "Africa", "Madagascar", "2020-06-08", 1094., 
  42., 38.286, 9., 0., 0.429, 39.507, 1.517, 1.383, 0.325, 0., 0.015, 1.19, 
  "", "", "", "", "", "", "", "", "", "", "", "", 325., 0.012, 0.118, 8.5, 
  "tests performed", "", "", "", "", "", "", "", "", "", 70.37, 2.7691019*^7, 
  43.951, 19.6, 2.929, 1.686, 1416.44, 77.6, 405.994, 3.94, "", "", 50.54, 
  0.2, 67.04, 0.528}, {"MDG", "Africa", "Madagascar", "2020-06-09", 1138., 
  44., 41.857, 9., 0., 0.429, 41.096, 1.589, 1.512, 0.325, 0., 0.015, 1.17, 
  "", "", "", "", "", "", "", "", "", "", "", "", 321., 0.012, 0.13, 7.7, 
  "tests performed", "", "", "", "", "", "", "", "", "", 70.37, 2.7691019*^7, 
  43.951, 19.6, 2.929, 1.686, 1416.44, 77.6, 405.994, 3.94, "", "", 50.54, 
  0.2, 67.04, 0.528}, {"MDG", "Africa", "Madagascar", "2020-06-10", 1162., 
  24., 36.286, 10., 1., 0.571, 41.963, 0.867, 1.31, 0.361, 0.036, 0.021, 
  1.16, "", "", "", "", "", "", "", "", "", "", "", "", 316., 0.011, 0.115, 
  8.7, "tests performed", "", "", "", "", "", "", "", "", "", 70.37, 
  2.7691019*^7, 43.951, 19.6, 2.929, 1.686, 1416.44, 77.6, 405.994, 3.94, "", 
  "", 50.54, 0.2, 67.04, 0.528}, {"MDG", "Africa", "Madagascar", 
  "2020-06-11", 1203., 41., 35.143, 10., 0., 0.429, 43.444, 1.481, 1.269, 
  0.361, 0., 0.015, 1.15, "", "", "", "", "", "", "", "", "", "", "", "", 
  311., 0.011, 0.113, 8.8, "tests performed", "", "", "", "", "", "", "", "", 
  "", 70.37, 2.7691019*^7, 43.951, 19.6, 2.929, 1.686, 1416.44, 77.6, 
  405.994, 3.94, "", "", 50.54, 0.2, 67.04, 0.528}, 
 {"MDG", "Africa", "Madagascar", "2020-06-12", 1240., 37., 37.857, 10., 0., 
  0.429, 44.78, 1.336, 1.367, 0.361, 0., 0.015, 1.16, "", "", "", "", "", "", 
  "", "", "", "", "", "", 306., 0.011, 0.124, 8.1, "tests performed", "", "", 
  "", "", "", "", "", "", "", 70.37, 2.7691019*^7, 43.951, 19.6, 2.929, 
  1.686, 1416.44, 77.6, 405.994, 3.94, "", "", 50.54, 0.2, 67.04, 0.528}, 
 {"MDG", "Africa", "Madagascar", "2020-06-13", 1252., 12., 32.286, 10., 0., 
  0.286, 45.213, 0.433, 1.166, 0.361, 0., 0.01, 1.16, "", "", "", "", "", "", 
  "", "", "", "", "", "", 302., 0.011, 0.107, 9.4, "tests performed", "", "", 
  "", "", "", "", "", "", "", 70.37, 2.7691019*^7, 43.951, 19.6, 2.929, 
  1.686, 1416.44, 77.6, 405.994, 3.94, "", "", 50.54, 0.2, 67.04, 0.528}, 
 {"MDG", "Africa", "Madagascar", "2020-06-14", 1272., 20., 31.429, 10., 0., 
  0.143, 45.935, 0.722, 1.135, 0.361, 0., 0.005, 1.17, "", "", "", "", "", 
  "", "", "", "", "", "", "", 297., 0.011, 0.106, 9.4, "tests performed", "", 
  "", "", "", "", "", "", "", "", 70.37, 2.7691019*^7, 43.951, 19.6, 2.929, 
  1.686, 1416.44, 77.6, 405.994, 3.94, "", "", 50.54, 0.2, 67.04, 0.528}, 
 {"MDG", "Africa", "Madagascar", "2020-06-15", 1290., 18., 28., 10., 0., 
  0.143, 46.586, 0.65, 1.011, 0.361, 0., 0.005, 1.2, "", "", "", "", "", "", 
  "", "", "", 15981., 0.577, "", 297., 0.011, 0.094, 10.6, "tests performed", 
  "", "", "", "", "", "", "", "", "", 70.37, 2.7691019*^7, 43.951, 19.6, 
  2.929, 1.686, 1416.44, 77.6, 405.994, 3.94, "", "", 50.54, 0.2, 67.04, 
  0.528}, {"MDG", "Africa", "Madagascar", "2020-06-16", 1317., 27., 25.571, 
  12., 2., 0.429, 47.561, 0.975, 0.923, 0.433, 0.072, 0.015, 1.22, "", "", 
  "", "", "", "", "", "", "", "", "", "", 284., 0.01, 0.09, 11.1, 
  "tests performed", "", "", "", "", "", "", "", "", "", 70.37, 2.7691019*^7, 
  43.951, 19.6, 2.929, 1.686, 1416.44, 77.6, 405.994, 3.94, "", "", 50.54, 
  0.2, 67.04, 0.528}, {"MDG", "Africa", "Madagascar", "2020-06-17", 1378., 
  61., 30.857, 12., 0., 0.286, 49.763, 2.203, 1.114, 0.433, 0., 0.01, 1.25, 
  "", "", "", "", "", "", "", "", "", 16402., 0.592, "", 272., 0.01, 0.113, 
  8.8, "tests performed", "", "", "", "", "", "", "", "", "", 70.37, 
  2.7691019*^7, 43.951, 19.6, 2.929, 1.686, 1416.44, 77.6, 405.994, 3.94, "", 
  "", 50.54, 0.2, 67.04, 0.528}, {"MDG", "Africa", "Madagascar", 
  "2020-06-18", 1403., 25., 28.571, 13., 1., 0.429, 50.666, 0.903, 1.032, 
  0.469, 0.036, 0.015, 1.27, "", "", "", "", "", "", "", "", "", "", "", "", 
  337., 0.012, 0.085, 11.8, "tests performed", "", "", "", "", "", "", "", 
  "", "", 70.37, 2.7691019*^7, 43.951, 19.6, 2.929, 1.686, 1416.44, 77.6, 
  405.994, 3.94, "", "", 50.54, 0.2, 67.04, 0.528}, 
 {"MDG", "Africa", "Madagascar", "2020-06-19", 1443., 40., 29., 13., 0., 
  0.429, 52.111, 1.445, 1.047, 0.469, 0., 0.015, 1.3, "", "", "", "", "", "", 
  "", "", "", 17905., 0.647, "", 402., 0.015, 0.072, 13.9, "tests performed", 
  "", "", "", "", "", "", "", "", "", 70.37, 2.7691019*^7, 43.951, 19.6, 
  2.929, 1.686, 1416.44, 77.6, 405.994, 3.94, "", "", 50.54, 0.2, 67.04, 
  0.528}, {"MDG", "Africa", "Madagascar", "2020-06-20", 1503., 60., 35.857, 
  13., 0., 0.429, 54.278, 2.167, 1.295, 0.469, 0., 0.015, 1.33, "", "", "", 
  "", "", "", "", "", "", "", "", "", 375., 0.014, 0.096, 10.5, 
  "tests performed", "", "", "", "", "", "", "", "", "", 70.37, 2.7691019*^7, 
  43.951, 19.6, 2.929, 1.686, 1416.44, 77.6, 405.994, 3.94, "", "", 50.54, 
  0.2, 67.04, 0.528}, {"MDG", "Africa", "Madagascar", "2020-06-21", 1596., 
  93., 46.286, 14., 1., 0.571, 57.636, 3.358, 1.672, 0.506, 0.036, 0.021, 
  1.35, "", "", "", "", "", "", "", "", "", 18119., 0.654, "", 348., 0.013, 
  0.133, 7.5, "tests performed", "", "", "", "", "", "", "", "", "", 70.37, 
  2.7691019*^7, 43.951, 19.6, 2.929, 1.686, 1416.44, 77.6, 405.994, 3.94, "", 
  "", 50.54, 0.2, 67.04, 0.528}, {"MDG", "Africa", "Madagascar", 
  "2020-06-22", 1640., 44., 50., 15., 1., 0.714, 59.225, 1.589, 1.806, 0.542, 
  0.036, 0.026, 1.36, "", "", "", "", "", "", "", "", 622., 18741., 0.677, 
  0.022, 394., 0.014, 0.127, 7.9, "tests performed", "", "", "", "", "", "", 
  "", "", "", 70.37, 2.7691019*^7, 43.951, 19.6, 2.929, 1.686, 1416.44, 77.6, 
  405.994, 3.94, "", "", 50.54, 0.2, 67.04, 0.528}, 
 {"MDG", "Africa", "Madagascar", "2020-06-23", 1724., 84., 58.143, 15., 0., 
  0.429, 62.258, 3.033, 2.1, 0.542, 0., 0.015, 1.37, "", "", "", "", "", "", 
  "", "", "", "", "", "", 411., 0.015, 0.141, 7.1, "tests performed", "", "", 
  "", "", "", "", "", "", "", 70.37, 2.7691019*^7, 43.951, 19.6, 2.929, 
  1.686, 1416.44, 77.6, 405.994, 3.94, "", "", 50.54, 0.2, 67.04, 0.528}, 
 {"MDG", "Africa", "Madagascar", "2020-06-24", 1787., 63., 58.429, 16., 1., 
  0.571, 64.534, 2.275, 2.11, 0.578, 0.036, 0.021, 1.37, "", "", "", "", "", 
  "", "", "", "", 19392., 0.7, "", 427., 0.015, 0.137, 7.3, 
  "tests performed", "", "", "", "", "", "", "", "", "", 70.37, 2.7691019*^7, 
  43.951, 19.6, 2.929, 1.686, 1416.44, 77.6, 405.994, 3.94, "", "", 50.54, 
  0.2, 67.04, 0.528}, {"MDG", "Africa", "Madagascar", "2020-06-25", 1829., 
  42., 60.857, 16., 0., 0.429, 66.05, 1.517, 2.198, 0.578, 0., 0.015, 1.37, 
  "", "", "", "", "", "", "", "", "", "", "", "", 368., 0.013, 0.165, 6., 
  "tests performed", "", "", "", "", "", "", "", "", "", 70.37, 2.7691019*^7, 
  43.951, 19.6, 2.929, 1.686, 1416.44, 77.6, 405.994, 3.94, "", "", 50.54, 
  0.2, 67.04, 0.528}, {"MDG", "Africa", "Madagascar", "2020-06-26", 1922., 
  93., 68.429, 16., 0., 0.429, 69.409, 3.358, 2.471, 0.578, 0., 0.015, 1.39, 
  "", "", "", "", "", "", "", "", "", 20066., 0.725, "", 309., 0.011, 0.221, 
  4.5, "tests performed", "", "", "", "", "", "", "", "", "", 70.37, 
  2.7691019*^7, 43.951, 19.6, 2.929, 1.686, 1416.44, 77.6, 405.994, 3.94, "", 
  "", 50.54, 0.2, 67.04, 0.528}, {"MDG", "Africa", "Madagascar", 
  "2020-06-27", 2005., 83., 71.714, 16., 0., 0.429, 72.406, 2.997, 2.59, 
  0.578, 0., 0.015, 1.4, "", "", "", "", "", "", "", "", "", "", "", "", 
  358., 0.013, 0.2, 5., "tests performed", "", "", "", "", "", "", "", "", 
  "", 68.98, 2.7691019*^7, 43.951, 19.6, 2.929, 1.686, 1416.44, 77.6, 
  405.994, 3.94, "", "", 50.54, 0.2, 67.04, 0.528}, 
 {"MDG", "Africa", "Madagascar", "2020-06-28", 2078., 73., 68.857, 18., 2., 
  0.571, 75.042, 2.636, 2.487, 0.65, 0.072, 0.021, 1.41, "", "", "", "", "", 
  "", "", "", "", 20964., 0.757, "", 406., 0.015, 0.17, 5.9, 
  "tests performed", "", "", "", "", "", "", "", "", "", 68.98, 2.7691019*^7, 
  43.951, 19.6, 2.929, 1.686, 1416.44, 77.6, 405.994, 3.94, "", "", 50.54, 
  0.2, 67.04, 0.528}, {"MDG", "Africa", "Madagascar", "2020-06-29", 2138., 
  60., 71.143, 20., 2., 0.714, 77.209, 2.167, 2.569, 0.722, 0.072, 0.026, 
  1.42, "", "", "", "", "", "", "", "", 480., 21444., 0.774, 0.017, 386., 
  0.014, 0.184, 5.4, "tests performed", "", "", "", "", "", "", "", "", "", 
  68.98, 2.7691019*^7, 43.951, 19.6, 2.929, 1.686, 1416.44, 77.6, 405.994, 
  3.94, "", "", 50.54, 0.2, 67.04, 0.528}, {"MDG", "Africa", "Madagascar", 
  "2020-06-30", 2214., 76., 70., 20., 0., 0.714, 79.954, 2.745, 2.528, 0.722, 
  0., 0.026, 1.44, "", "", "", "", "", "", "", "", "", "", "", "", 404., 
  0.015, 0.173, 5.8, "tests performed", "", "", "", "", "", "", "", "", "", 
  68.98, 2.7691019*^7, 43.951, 19.6, 2.929, 1.686, 1416.44, 77.6, 405.994, 
  3.94, "", "", 50.54, 0.2, 67.04, 0.528}, {"MDG", "Africa", "Madagascar", 
  "2020-07-01", 2303., 89., 73.714, 22., 2., 0.857, 83.168, 3.214, 2.662, 
  0.794, 0.072, 0.031, 1.46, "", "", "", "", "", "", "", "", "", "", "", "", 
  422., 0.015, 0.175, 5.7, "tests performed", "", "", "", "", "", "", "", "", 
  "", 68.98, 2.7691019*^7, 43.951, 19.6, 2.929, 1.686, 1416.44, 77.6, 
  405.994, 3.94, "", "", 50.54, 0.2, 67.04, 0.528}, 
 {"MDG", "Africa", "Madagascar", "2020-07-02", 2403., 100., 82., 24., 2., 
  1.143, 86.779, 3.611, 2.961, 0.867, 0.072, 0.041, 1.48, "", "", "", "", "", 
  "", "", "", "", "", "", "", 438., 0.016, 0.187, 5.3, "tests performed", "", 
  "", "", "", "", "", "", "", "", 68.98, 2.7691019*^7, 43.951, 19.6, 2.929, 
  1.686, 1416.44, 77.6, 405.994, 3.94, "", "", 50.54, 0.2, 67.04, 0.528}, 
 {"MDG", "Africa", "Madagascar", "2020-07-03", 2512., 109., 84.286, 26., 2., 
  1.429, 90.715, 3.936, 3.044, 0.939, 0.072, 0.052, 1.5, "", "", "", "", "", 
  "", "", "", "", 23244., 0.839, "", 454., 0.016, 0.186, 5.4, 
  "tests performed", "", "", "", "", "", "", "", "", "", 68.98, 2.7691019*^7, 
  43.951, 19.6, 2.929, 1.686, 1416.44, 77.6, 405.994, 3.94, "", "", 50.54, 
  0.2, 67.04, 0.528}, {"MDG", "Africa", "Madagascar", "2020-07-04", 2728., 
  216., 103.286, 29., 3., 1.857, 98.516, 7.8, 3.73, 1.047, 0.108, 0.067, 
  1.52, "", "", "", "", "", "", "", "", "", "", "", "", 487., 0.018, 0.212, 
  4.7, "tests performed", "", "", "", "", "", "", "", "", "", 68.98, 
  2.7691019*^7, 43.951, 19.6, 2.929, 1.686, 1416.44, 77.6, 405.994, 3.94, "", 
  "", 50.54, 0.2, 67.04, 0.528}, {"MDG", "Africa", "Madagascar", 
  "2020-07-05", 2941., 213., 123.286, 32., 3., 2., 106.208, 7.692, 4.452, 
  1.156, 0.108, 0.072, 1.53, "", "", "", "", "", "", "", "", "", "", "", "", 
  520., 0.019, 0.237, 4.2, "tests performed", "", "", "", "", "", "", "", "", 
  "", 68.98, 2.7691019*^7, 43.951, 19.6, 2.929, 1.686, 1416.44, 77.6, 
  405.994, 3.94, "", "", 50.54, 0.2, 67.04, 0.528}, 
 {"MDG", "Africa", "Madagascar", "2020-07-06", 3250., 309., 158.857, 33., 1., 
  1.857, 117.367, 11.159, 5.737, 1.192, 0.036, 0.067, 1.53, "", "", "", "", 
  "", "", "", "", "", 25286., 0.913, "", 549., 0.02, 0.289, 3.5, 
  "tests performed", "", "", "", "", "", "", "", "", "", 68.98, 2.7691019*^7, 
  43.951, 19.6, 2.929, 1.686, 1416.44, 77.6, 405.994, 3.94, "", "", 50.54, 
  0.2, 67.04, 0.528}, {"MDG", "Africa", "Madagascar", "2020-07-07", 3472., 
  222., 179.714, 33., 0., 1.857, 125.384, 8.017, 6.49, 1.192, 0., 0.067, 
  1.51, "", "", "", "", "", "", "", "", "", "", "", "", 564., 0.02, 0.319, 
  3.1, "tests performed", "", "", "", "", "", "", "", "", "", 68.98, 
  2.7691019*^7, 43.951, 19.6, 2.929, 1.686, 1416.44, 77.6, 405.994, 3.94, "", 
  "", 50.54, 0.2, 67.04, 0.528}, {"MDG", "Africa", "Madagascar", 
  "2020-07-08", 3573., 101., 181.429, 33., 0., 1.571, 129.031, 3.647, 6.552, 
  1.192, 0., 0.057, 1.48, "", "", "", "", "", "", "", "", "", "", "", "", 
  579., 0.021, 0.313, 3.2, "tests performed", "", "", "", "", "", "", "", "", 
  "", 68.98, 2.7691019*^7, 43.951, 19.6, 2.929, 1.686, 1416.44, 77.6, 
  405.994, 3.94, "", "", 50.54, 0.2, 67.04, 0.528}, 
 {"MDG", "Africa", "Madagascar", "2020-07-09", 3782., 209., 197., 33., 0., 
  1.286, 136.579, 7.548, 7.114, 1.192, 0., 0.046, 1.47, "", "", "", "", "", 
  "", "", "", "", "", "", "", 594., 0.021, 0.332, 3., "tests performed", "", 
  "", "", "", "", "", "", "", "", 68.98, 2.7691019*^7, 43.951, 19.6, 2.929, 
  1.686, 1416.44, 77.6, 405.994, 3.94, "", "", 50.54, 0.2, 67.04, 0.528}, 
 {"MDG", "Africa", "Madagascar", "2020-07-10", 4143., 361., 233., 34., 1., 
  1.143, 149.615, 13.037, 8.414, 1.228, 0.036, 0.041, 1.46, "", "", "", "", 
  "", "", "", "", "", 27504., 0.993, "", 609., 0.022, 0.383, 2.6, 
  "tests performed", "", "", "", "", "", "", "", "", "", 68.98, 2.7691019*^7, 
  43.951, 19.6, 2.929, 1.686, 1416.44, 77.6, 405.994, 3.94, "", "", 50.54, 
  0.2, 67.04, 0.528}, {"MDG", "Africa", "Madagascar", "2020-07-11", 4578., 
  435., 264.286, 34., 0., 0.714, 165.324, 15.709, 9.544, 1.228, 0., 0.026, 
  1.44, "", "", "", "", "", "", "", "", "", "", "", "", 598., 0.022, 0.442, 
  2.3, "tests performed", "", "", "", "", "", "", "", "", "", 68.98, 
  2.7691019*^7, 43.951, 19.6, 2.929, 1.686, 1416.44, 77.6, 405.994, 3.94, "", 
  "", 50.54, 0.2, 67.04, 0.528}, {"MDG", "Africa", "Madagascar", 
  "2020-07-12", 4867., 289., 275.143, 35., 1., 0.429, 175.761, 10.437, 9.936, 
  1.264, 0.036, 0.015, 1.41, "", "", "", "", "", "", "", "", "", "", "", "", 
  587., 0.021, 0.469, 2.1, "tests performed", "", "", "", "", "", "", "", "", 
  "", 68.98, 2.7691019*^7, 43.951, 19.6, 2.929, 1.686, 1416.44, 77.6, 
  405.994, 3.94, "", "", 50.54, 0.2, 67.04, 0.528}, 
 {"MDG", "Africa", "Madagascar", "2020-07-13", 5080., 213., 261.429, 37., 2., 
  0.571, 183.453, 7.692, 9.441, 1.336, 0.072, 0.021, 1.38, "", "", "", "", 
  "", "", "", "", "", "", "", "", 576., 0.021, 0.454, 2.2, "tests performed", 
  "", "", "", "", "", "", "", "", "", 68.98, 2.7691019*^7, 43.951, 19.6, 
  2.929, 1.686, 1416.44, 77.6, 405.994, 3.94, "", "", 50.54, 0.2, 67.04, 
  0.528}, {"MDG", "Africa", "Madagascar", "2020-07-14", 5343., 263., 267.286, 
  39., 2., 0.857, 192.951, 9.498, 9.652, 1.408, 0.072, 0.031, 1.36, "", "", 
  "", "", "", "", "", "", "", "", "", "", 583., 0.021, 0.458, 2.2, 
  "tests performed", "", "", "", "", "", "", "", "", "", 68.98, 2.7691019*^7, 
  43.951, 19.6, 2.929, 1.686, 1416.44, 77.6, 405.994, 3.94, "", "", 50.54, 
  0.2, 67.04, 0.528}, {"MDG", "Africa", "Madagascar", "2020-07-15", 5605., 
  262., 290.286, 43., 4., 1.429, 202.412, 9.462, 10.483, 1.553, 0.144, 0.052, 
  1.33, "", "", "", "", "", "", "", "", "", 30530., 1.103, "", 591., 0.021, 
  0.491, 2., "tests performed", "", "", "", "", "", "", "", "", "", 68.98, 
  2.7691019*^7, 43.951, 19.6, 2.929, 1.686, 1416.44, 77.6, 405.994, 3.94, "", 
  "", 50.54, 0.2, 67.04, 0.528}, {"MDG", "Africa", "Madagascar", 
  "2020-07-16", 6089., 484., 329.571, 53., 10., 2.857, 219.891, 17.479, 
  11.902, 1.914, 0.361, 0.103, 1.31, "", "", "", "", "", "", "", "", 766., 
  31296., 1.13, 0.028, 621., 0.022, 0.531, 1.9, "tests performed", "", "", 
  "", "", "", "", "", "", "", 68.98, 2.7691019*^7, 43.951, 19.6, 2.929, 
  1.686, 1416.44, 77.6, 405.994, 3.94, "", "", 50.54, 0.2, 67.04, 0.528}, 
 {"MDG", "Africa", "Madagascar", "2020-07-17", 6467., 378., 332., 54., 1., 
  2.857, 233.541, 13.651, 11.989, 1.95, 0.036, 0.103, 1.28, "", "", "", "", 
  "", "", "", "", "", "", "", "", 616., 0.022, 0.539, 1.9, "tests performed", 
  "", "", "", "", "", "", "", "", "", 68.98, 2.7691019*^7, 43.951, 19.6, 
  2.929, 1.686, 1416.44, 77.6, 405.994, 3.94, "", "", 50.54, 0.2, 67.04, 
  0.528}, {"MDG", "Africa", "Madagascar", "2020-07-18", 6849., 382., 324.429, 
  55., 1., 3., 247.337, 13.795, 11.716, 1.986, 0.036, 0.108, 1.25, "", "", 
  "", "", "", "", "", "", "", "", "", "", 603., 0.022, 0.538, 1.9, 
  "tests performed", "", "", "", "", "", "", "", "", "", 68.98, 2.7691019*^7, 
  43.951, 19.6, 2.929, 1.686, 1416.44, 77.6, 405.994, 3.94, "", "", 50.54, 
  0.2, 67.04, 0.528}, {"MDG", "Africa", "Madagascar", "2020-07-19", 7049., 
  200., 311.714, 59., 4., 3.429, 254.559, 7.223, 11.257, 2.131, 0.144, 0.124, 
  1.22, "", "", "", "", "", "", "", "", "", 32851., 1.186, "", 591., 0.021, 
  0.527, 1.9, "tests performed", "", "", "", "", "", "", "", "", "", 68.98, 
  2.7691019*^7, 43.951, 19.6, 2.929, 1.686, 1416.44, 77.6, 405.994, 3.94, "", 
  "", 50.54, 0.2, 67.04, 0.528}, {"MDG", "Africa", "Madagascar", 
  "2020-07-20", 7153., 104., 296.143, 62., 3., 3.571, 258.315, 3.756, 10.695, 
  2.239, 0.108, 0.129, 1.2, "", "", "", "", "", "", "", "", "", "", "", "", 
  617., 0.022, 0.48, 2.1, "tests performed", "", "", "", "", "", "", "", "", 
  "", 68.98, 2.7691019*^7, 43.951, 19.6, 2.929, 1.686, 1416.44, 77.6, 
  405.994, 3.94, "", "", 50.54, 0.2, 67.04, 0.528}, 
 {"MDG", "Africa", "Madagascar", "2020-07-21", 7548., 395., 315., 65., 3., 
  3.714, 272.579, 14.265, 11.376, 2.347, 0.108, 0.134, 1.19, "", "", "", "", 
  "", "", "", "", "", "", "", "", 642., 0.023, 0.491, 2., "tests performed", 
  "", "", "", "", "", "", "", "", "", 68.98, 2.7691019*^7, 43.951, 19.6, 
  2.929, 1.686, 1416.44, 77.6, 405.994, 3.94, "", "", 50.54, 0.2, 67.04, 
  0.528}, {"MDG", "Africa", "Madagascar", "2020-07-22", 8162., 614., 365.286, 
  69., 4., 3.714, 294.753, 22.173, 13.191, 2.492, 0.144, 0.134, 1.17, "", "", 
  "", "", "", "", "", "", "", "", "", "", 668., 0.024, 0.547, 1.8, 
  "tests performed", "", "", "", "", "", "", "", "", "", 68.98, 2.7691019*^7, 
  43.951, 19.6, 2.929, 1.686, 1416.44, 77.6, 405.994, 3.94, "", "", 50.54, 
  0.2, 67.04, 0.528}, {"MDG", "Africa", "Madagascar", "2020-07-23", 8381., 
  219., 327.429, 70., 1., 2.429, 302.661, 7.909, 11.824, 2.528, 0.036, 0.088, 
  1.14, "", "", "", "", "", "", "", "", "", "", "", "", 670., 0.024, 0.489, 
  2., "tests performed", "", "", "", "", "", "", "", "", "", 68.98, 
  2.7691019*^7, 43.951, 19.6, 2.929, 1.686, 1416.44, 77.6, 405.994, 3.94, "", 
  "", 50.54, 0.2, 67.04, 0.528}, {"MDG", "Africa", "Madagascar", 
  "2020-07-24", 8741., 360., 324.857, 76., 6., 3.143, 315.662, 13.001, 
  11.731, 2.745, 0.217, 0.113, 1.12, "", "", "", "", "", "", "", "", "", 
  36773., 1.328, "", 708., 0.026, 0.459, 2.2, "tests performed", "", "", "", 
  "", "", "", "", "", "", 68.98, 2.7691019*^7, 43.951, 19.6, 2.929, 1.686, 
  1416.44, 77.6, 405.994, 3.94, "", "", 50.54, 0.2, 67.04, 0.528}, 
 {"MDG", "Africa", "Madagascar", "2020-07-25", 8866., 125., 288.143, 78., 2., 
  3.286, 320.176, 4.514, 10.406, 2.817, 0.072, 0.119, 1.09, "", "", "", "", 
  "", "", "", "", 372., 37145., 1.341, 0.013, 687., 0.025, 0.419, 2.4, 
  "tests performed", "", "", "", "", "", "", "", "", "", 68.98, 2.7691019*^7, 
  43.951, 19.6, 2.929, 1.686, 1416.44, 77.6, 405.994, 3.94, "", "", 50.54, 
  0.2, 67.04, 0.528}, {"MDG", "Africa", "Madagascar", "2020-07-26", 9295., 
  429., 320.857, 85., 7., 3.714, 335.668, 15.492, 11.587, 3.07, 0.253, 0.134, 
  1.08, "", "", "", "", "", "", "", "", 776., 37921., 1.369, 0.028, 724., 
  0.026, 0.443, 2.3, "tests performed", "", "", "", "", "", "", "", "", "", 
  68.98, 2.7691019*^7, 43.951, 19.6, 2.929, 1.686, 1416.44, 77.6, 405.994, 
  3.94, "", "", 50.54, 0.2, 67.04, 0.528}, {"MDG", "Africa", "Madagascar", 
  "2020-07-27", 9690., 395., 362.429, 91., 6., 4.143, 349.933, 14.265, 
  13.088, 3.286, 0.217, 0.15, 1.06, "", "", "", "", "", "", "", "", "", "", 
  "", "", 705., 0.025, 0.514, 1.9, "tests performed", "", "", "", "", "", "", 
  "", "", "", 68.98, 2.7691019*^7, 43.951, 19.6, 2.929, 1.686, 1416.44, 77.6, 
  405.994, 3.94, "", "", 50.54, 0.2, 67.04, 0.528}, 
 {"MDG", "Africa", "Madagascar", "2020-07-28", 10104., 414., 365.143, 93., 
  2., 4., 364.884, 14.951, 13.186, 3.358, 0.072, 0.144, 1.04, "", "", "", "", 
  "", "", "", "", "", "", "", "", 685., 0.025, 0.533, 1.9, "tests performed", 
  "", "", "", "", "", "", "", "", "", 68.98, 2.7691019*^7, 43.951, 19.6, 
  2.929, 1.686, 1416.44, 77.6, 405.994, 3.94, "", "", 50.54, 0.2, 67.04, 
  0.528}, {"MDG", "Africa", "Madagascar", "2020-07-29", 10317., 213., 
  307.857, 99., 6., 4.286, 372.576, 7.692, 11.118, 3.575, 0.217, 0.155, 1.01, 
  "", "", "", "", "", "", "", "", "", 39864., 1.44, "", 666., 0.024, 0.462, 
  2.2, "tests performed", "", "", "", "", "", "", "", "", "", 68.98, 
  2.7691019*^7, 43.951, 19.6, 2.929, 1.686, 1416.44, 77.6, 405.994, 3.94, "", 
  "", 50.54, 0.2, 67.04, 0.528}, {"MDG", "Africa", "Madagascar", 
  "2020-07-30", 10748., 431., 338.143, 105., 6., 5., 388.14, 15.565, 12.211, 
  3.792, 0.217, 0.181, 0.98, "", "", "", "", "", "", "", "", 905., 40769., 
  1.472, 0.033, 683., 0.025, 0.495, 2., "tests performed", "", "", "", "", 
  "", "", "", "", "", 68.98, 2.7691019*^7, 43.951, 19.6, 2.929, 1.686, 
  1416.44, 77.6, 405.994, 3.94, "", "", 50.54, 0.2, 67.04, 0.528}, 
 {"MDG", "Africa", "Madagascar", "2020-07-31", 10868., 120., 303.857, 106., 
  1., 4.286, 392.474, 4.334, 10.973, 3.828, 0.036, 0.155, 0.96, "", "", "", 
  "", "", "", "", "", "", "", "", "", 686., 0.025, 0.443, 2.3, 
  "tests performed", "", "", "", "", "", "", "", "", "", 68.98, 2.7691019*^7, 
  43.951, 19.6, 2.929, 1.686, 1416.44, 77.6, 405.994, 3.94, "", "", 50.54, 
  0.2, 67.04, 0.528}, {"MDG", "Africa", "Madagascar", "2020-08-01", 11273., 
  405., 343.857, 107., 1., 4.143, 407.1, 14.626, 12.418, 3.864, 0.036, 0.15, 
  0.94, "", "", "", "", "", "", "", "", "", "", "", "", 748., 0.027, 0.46, 
  2.2, "tests performed", "", "", "", "", "", "", "", "", "", 68.98, 
  2.7691019*^7, 43.951, 19.6, 2.929, 1.686, 1416.44, 77.6, 405.994, 3.94, "", 
  "", 50.54, 0.2, 67.04, 0.528}, {"MDG", "Africa", "Madagascar", 
  "2020-08-02", 11528., 255., 319., 114., 7., 4.143, 416.308, 9.209, 11.52, 
  4.117, 0.253, 0.15, 0.92, "", "", "", "", "", "", "", "", "", "", "", "", 
  753., 0.027, 0.424, 2.4, "tests performed", "", "", "", "", "", "", "", "", 
  "", 68.98, 2.7691019*^7, 43.951, 19.6, 2.929, 1.686, 1416.44, 77.6, 
  405.994, 3.94, "", "", 50.54, 0.2, 67.04, 0.528}, 
 {"MDG", "Africa", "Madagascar", "2020-08-03", 11660., 132., 281.429, 118., 
  4., 3.857, 421.075, 4.767, 10.163, 4.261, 0.144, 0.139, 0.9, "", "", "", 
  "", "", "", "", "", "", "", "", "", 776., 0.028, 0.363, 2.8, 
  "tests performed", "", "", "", "", "", "", "", "", "", 68.98, 2.7691019*^7, 
  43.951, 19.6, 2.929, 1.686, 1416.44, 77.6, 405.994, 3.94, "", "", 50.54, 
  0.2, 67.04, 0.528}, {"MDG", "Africa", "Madagascar", "2020-08-04", 11895., 
  235., 255.857, 123., 5., 4.286, 429.562, 8.487, 9.24, 4.442, 0.181, 0.155, 
  0.88, "", "", "", "", "", "", "", "", "", 44805., 1.618, "", 798., 0.029, 
  0.321, 3.1, "tests performed", "", "", "", "", "", "", "", "", "", 68.98, 
  2.7691019*^7, 43.951, 19.6, 2.929, 1.686, 1416.44, 77.6, 405.994, 3.94, "", 
  "", 50.54, 0.2, 67.04, 0.528}, {"MDG", "Africa", "Madagascar", 
  "2020-08-05", 12222., 327., 272.143, 127., 4., 4., 441.371, 11.809, 9.828, 
  4.586, 0.144, 0.144, 0.86, "", "", "", "", "", "", "", "", 829., 45634., 
  1.648, 0.03, 824., 0.03, 0.33, 3., "tests performed", "", "", "", "", "", 
  "", "", "", "", 68.98, 2.7691019*^7, 43.951, 19.6, 2.929, 1.686, 1416.44, 
  77.6, 405.994, 3.94, "", "", 50.54, 0.2, 67.04, 0.528}, 
 {"MDG", "Africa", "Madagascar", "2020-08-06", 12526., 304., 254., 134., 7., 
  4.143, 452.349, 10.978, 9.173, 4.839, 0.253, 0.15, 0.84, "", "", "", "", 
  "", "", "", "", 667., 46301., 1.672, 0.024, 790., 0.029, 0.322, 3.1, 
  "tests performed", "", "", "", "", "", "", "", "", "", 68.98, 2.7691019*^7, 
  43.951, 19.6, 2.929, 1.686, 1416.44, 77.6, 405.994, 3.94, "", "", 50.54, 
  0.2, 67.04, 0.528}, {"MDG", "Africa", "Madagascar", "2020-08-07", 12708., 
  182., 262.857, 135., 1., 4.143, 458.921, 6.573, 9.493, 4.875, 0.036, 0.15, 
  0.82, "", "", "", "", "", "", "", "", 721., 47022., 1.698, 0.026, 778., 
  0.028, 0.338, 3., "tests performed", "", "", "", "", "", "", "", "", "", 
  68.98, 2.7691019*^7, 43.951, 19.6, 2.929, 1.686, 1416.44, 77.6, 405.994, 
  3.94, "", "", 50.54, 0.2, 67.04, 0.528}, {"MDG", "Africa", "Madagascar", 
  "2020-08-08", 12922., 214., 235.571, 141., 6., 4.857, 466.649, 7.728, 
  8.507, 5.092, 0.217, 0.175, 0.8, "", "", "", "", "", "", "", "", 737., 
  47759., 1.725, 0.027, 768., 0.028, 0.307, 3.3, "tests performed", "", "", 
  "", "", "", "", "", "", "", 68.98, 2.7691019*^7, 43.951, 19.6, 2.929, 
  1.686, 1416.44, 77.6, 405.994, 3.94, "", "", 50.54, 0.2, 67.04, 0.528}, 
 {"MDG", "Africa", "Madagascar", "2020-08-09", 13086., 164., 222.571, 148., 
  7., 4.857, 472.572, 5.922, 8.038, 5.345, 0.253, 0.175, 0.78, "", "", "", 
  "", "", "", "", "", 739., 48498., 1.751, 0.027, 758., 0.027, 0.294, 3.4, 
  "tests performed", "", "", "", "", "", "", "", "", "", 68.98, 2.7691019*^7, 
  43.951, 19.6, 2.929, 1.686, 1416.44, 77.6, 405.994, 3.94, "", "", 50.54, 
  0.2, 67.04, 0.528}, {"MDG", "Africa", "Madagascar", "2020-08-10", 13202., 
  116., 220.286, 151., 3., 4.714, 476.761, 4.189, 7.955, 5.453, 0.108, 0.17, 
  0.76, "", "", "", "", "", "", "", "", 730., 49228., 1.778, 0.026, 747., 
  0.027, 0.295, 3.4, "tests performed", "", "", "", "", "", "", "", "", "", 
  67.59, 2.7691019*^7, 43.951, 19.6, 2.929, 1.686, 1416.44, 77.6, 405.994, 
  3.94, "", "", 50.54, 0.2, 67.04, 0.528}, {"MDG", "Africa", "Madagascar", 
  "2020-08-11", 13317., 115., 203.143, 152., 1., 4.143, 480.914, 4.153, 
  7.336, 5.489, 0.036, 0.15, 0.74, "", "", "", "", "", "", "", "", 514., 
  49742., 1.796, 0.019, 705., 0.025, 0.288, 3.5, "tests performed", "", "", 
  "", "", "", "", "", "", "", 67.59, 2.7691019*^7, 43.951, 19.6, 2.929, 
  1.686, 1416.44, 77.6, 405.994, 3.94, "", "", 50.54, 0.2, 67.04, 0.528}, 
 {"MDG", "Africa", "Madagascar", "2020-08-12", 13397., 80., 167.857, 156., 
  4., 4.143, 483.803, 2.889, 6.062, 5.634, 0.144, 0.15, 0.73, "", "", "", "", 
  "", "", "", "", 215., 49957., 1.804, 0.008, 618., 0.022, 0.272, 3.7, 
  "tests performed", "", "", "", "", "", "", "", "", "", 67.59, 2.7691019*^7, 
  43.951, 19.6, 2.929, 1.686, 1416.44, 77.6, 405.994, 3.94, "", "", 50.54, 
  0.2, 67.04, 0.528}, {"MDG", "Africa", "Madagascar", "2020-08-13", 13522., 
  125., 142.286, 162., 6., 4., 488.317, 4.514, 5.138, 5.85, 0.217, 0.144, 
  0.72, "", "", "", "", "", "", "", "", 536., 50493., 1.823, 0.019, 599., 
  0.022, 0.238, 4.2, "tests performed", "", "", "", "", "", "", "", "", "", 
  67.59, 2.7691019*^7, 43.951, 19.6, 2.929, 1.686, 1416.44, 77.6, 405.994, 
  3.94, "", "", 50.54, 0.2, 67.04, 0.528}, {"MDG", "Africa", "Madagascar", 
  "2020-08-14", 13643., 121., 133.571, 164., 2., 4.143, 492.687, 4.37, 4.824, 
  5.922, 0.072, 0.15, 0.72, "", "", "", "", "", "", "", "", 476., 50969., 
  1.841, 0.017, 564., 0.02, 0.237, 4.2, "tests performed", "", "", "", "", 
  "", "", "", "", "", 65.74, 2.7691019*^7, 43.951, 19.6, 2.929, 1.686, 
  1416.44, 77.6, 405.994, 3.94, "", "", 50.54, 0.2, 67.04, 0.528}, 
 {"MDG", "Africa", "Madagascar", "2020-08-15", 13724., 81., 114.571, 166., 
  2., 3.571, 495.612, 2.925, 4.137, 5.995, 0.072, 0.129, 0.71, "", "", "", 
  "", "", "", "", "", 590., 51559., 1.862, 0.021, 543., 0.02, 0.211, 4.7, 
  "tests performed", "", "", "", "", "", "", "", "", "", 65.74, 2.7691019*^7, 
  43.951, 19.6, 2.929, 1.686, 1416.44, 77.6, 405.994, 3.94, "", "", 50.54, 
  0.2, 67.04, 0.528}, {"MDG", "Africa", "Madagascar", "2020-08-16", 13827., 
  103., 105.857, 170., 4., 3.143, 499.332, 3.72, 3.823, 6.139, 0.144, 0.113, 
  0.71, "", "", "", "", "", "", "", "", 762., 52321., 1.889, 0.028, 546., 
  0.02, 0.194, 5.2, "tests performed", "", "", "", "", "", "", "", "", "", 
  65.74, 2.7691019*^7, 43.951, 19.6, 2.929, 1.686, 1416.44, 77.6, 405.994, 
  3.94, "", "", 50.54, 0.2, 67.04, 0.528}, {"MDG", "Africa", "Madagascar", 
  "2020-08-17", 13886., 59., 97.714, 171., 1., 2.857, 501.462, 2.131, 3.529, 
  6.175, 0.036, 0.103, 0.71, "", "", "", "", "", "", "", "", 336., 52657., 
  1.902, 0.012, 490., 0.018, 0.199, 5., "tests performed", "", "", "", "", 
  "", "", "", "", "", 65.74, 2.7691019*^7, 43.951, 19.6, 2.929, 1.686, 
  1416.44, 77.6, 405.994, 3.94, "", "", 50.54, 0.2, 67.04, 0.528}, 
 {"MDG", "Africa", "Madagascar", "2020-08-18", 14009., 123., 98.857, 173., 
  2., 3., 505.904, 4.442, 3.57, 6.248, 0.072, 0.108, 0.71, "", "", "", "", 
  "", "", "", "", 621., 53278., 1.924, 0.022, 505., 0.018, 0.196, 5.1, 
  "tests performed", "", "", "", "", "", "", "", "", "", 65.74, 2.7691019*^7, 
  43.951, 19.6, 2.929, 1.686, 1416.44, 77.6, 405.994, 3.94, "", "", 50.54, 
  0.2, 67.04, 0.528}, {"MDG", "Africa", "Madagascar", "2020-08-19", 14074., 
  65., 96.714, 173., 0., 2.429, 508.251, 2.347, 3.493, 6.248, 0., 0.088, 
  0.71, "", "", "", "", "", "", "", "", 264., 53542., 1.934, 0.01, 512., 
  0.018, 0.189, 5.3, "tests performed", "", "", "", "", "", "", "", "", "", 
  65.74, 2.7691019*^7, 43.951, 19.6, 2.929, 1.686, 1416.44, 77.6, 405.994, 
  3.94, "", "", 50.54, 0.2, 67.04, 0.528}, {"MDG", "Africa", "Madagascar", 
  "2020-08-20", 14154., 80., 90.286, 177., 4., 2.143, 511.14, 2.889, 3.26, 
  6.392, 0.144, 0.077, 0.71, "", "", "", "", "", "", "", "", 412., 53954., 
  1.948, 0.015, 494., 0.018, 0.183, 5.5, "tests performed", "", "", "", "", 
  "", "", "", "", "", 65.74, 2.7691019*^7, 43.951, 19.6, 2.929, 1.686, 
  1416.44, 77.6, 405.994, 3.94, "", "", 50.54, 0.2, 67.04, 0.528}, 
 {"MDG", "Africa", "Madagascar", "2020-08-21", 14218., 64., 82.143, 178., 1., 
  2., 513.452, 2.311, 2.966, 6.428, 0.036, 0.072, 0.71, "", "", "", "", "", 
  "", "", "", 478., 54432., 1.966, 0.017, 495., 0.018, 0.166, 6., 
  "tests performed", "", "", "", "", "", "", "", "", "", 72.22, 2.7691019*^7, 
  43.951, 19.6, 2.929, 1.686, 1416.44, 77.6, 405.994, 3.94, "", "", 50.54, 
  0.2, 67.04, 0.528}, {"MDG", "Africa", "Madagascar", "2020-08-22", 14277., 
  59., 79., 178., 0., 1.714, 515.582, 2.131, 2.853, 6.428, 0., 0.062, 0.72, 
  "", "", "", "", "", "", "", "", 259., 54691., 1.975, 0.009, 447., 0.016, 
  0.177, 5.7, "tests performed", "", "", "", "", "", "", "", "", "", 72.22, 
  2.7691019*^7, 43.951, 19.6, 2.929, 1.686, 1416.44, 77.6, 405.994, 3.94, "", 
  "", 50.54, 0.2, 67.04, 0.528}, {"MDG", "Africa", "Madagascar", 
  "2020-08-23", 14327., 50., 71.429, 178., 0., 1.143, 517.388, 1.806, 2.579, 
  6.428, 0., 0.041, 0.73, "", "", "", "", "", "", "", "", 327., 55018., 
  1.987, 0.012, 385., 0.014, 0.186, 5.4, "tests performed", "", "", "", "", 
  "", "", "", "", "", 72.22, 2.7691019*^7, 43.951, 19.6, 2.929, 1.686, 
  1416.44, 77.6, 405.994, 3.94, "", "", 50.54, 0.2, 67.04, 0.528}, 
 {"MDG", "Africa", "Madagascar", "2020-08-24", 14402., 75., 73.714, 178., 0., 
  1., 520.096, 2.708, 2.662, 6.428, 0., 0.036, 0.74, "", "", "", "", "", "", 
  "", "", 357., 55375., 2., 0.013, 388., 0.014, 0.19, 5.3, "tests performed", 
  "", "", "", "", "", "", "", "", "", 72.22, 2.7691019*^7, 43.951, 19.6, 
  2.929, 1.686, 1416.44, 77.6, 405.994, 3.94, "", "", 50.54, 0.2, 67.04, 
  0.528}, {"MDG", "Africa", "Madagascar", "2020-08-25", 14475., 73., 66.571, 
  178., 0., 0.714, 522.733, 2.636, 2.404, 6.428, 0., 0.026, 0.76, "", "", "", 
  "", "", "", "", "", 351., 55726., 2.012, 0.013, 350., 0.013, 0.19, 5.3, 
  "tests performed", "", "", "", "", "", "", "", "", "", 72.22, 2.7691019*^7, 
  43.951, 19.6, 2.929, 1.686, 1416.44, 77.6, 405.994, 3.94, "", "", 50.54, 
  0.2, 67.04, 0.528}, {"MDG", "Africa", "Madagascar", "2020-08-26", 14554., 
  79., 68.571, 181., 3., 1.143, 525.586, 2.853, 2.476, 6.536, 0.108, 0.041, 
  0.77, "", "", "", "", "", "", "", "", 339., 56065., 2.025, 0.012, 360., 
  0.013, 0.19, 5.3, "tests performed", "", "", "", "", "", "", "", "", "", 
  72.22, 2.7691019*^7, 43.951, 19.6, 2.929, 1.686, 1416.44, 77.6, 405.994, 
  3.94, "", "", 50.54, 0.2, 67.04, 0.528}, {"MDG", "Africa", "Madagascar", 
  "2020-08-27", 14592., 38., 62.571, 184., 3., 1., 526.958, 1.372, 2.26, 
  6.645, 0.108, 0.036, 0.78, "", "", "", "", "", "", "", "", 138., 56203., 
  2.03, 0.005, 321., 0.012, 0.195, 5.1, "tests performed", "", "", "", "", 
  "", "", "", "", "", 61.11, 2.7691019*^7, 43.951, 19.6, 2.929, 1.686, 
  1416.44, 77.6, 405.994, 3.94, "", "", 50.54, 0.2, 67.04, 0.528}, 
 {"MDG", "Africa", "Madagascar", "2020-08-28", 14696., 104., 68.286, 187., 
  3., 1.286, 530.714, 3.756, 2.466, 6.753, 0.108, 0.046, 0.79, "", "", "", 
  "", "", "", "", "", 414., 56617., 2.045, 0.015, 312., 0.011, 0.219, 4.6, 
  "tests performed", "", "", "", "", "", "", "", "", "", 61.11, 2.7691019*^7, 
  43.951, 19.6, 2.929, 1.686, 1416.44, 77.6, 405.994, 3.94, "", "", 50.54, 
  0.2, 67.04, 0.528}, {"MDG", "Africa", "Madagascar", "2020-08-29", 14791., 
  95., 73.429, 190., 3., 1.714, 534.144, 3.431, 2.652, 6.861, 0.108, 0.062, 
  0.8, "", "", "", "", "", "", "", "", 637., 57254., 2.068, 0.023, 366., 
  0.013, 0.201, 5., "tests performed", "", "", "", "", "", "", "", "", "", 
  61.11, 2.7691019*^7, 43.951, 19.6, 2.929, 1.686, 1416.44, 77.6, 405.994, 
  3.94, "", "", 50.54, 0.2, 67.04, 0.528}, {"MDG", "Africa", "Madagascar", 
  "2020-08-30", 14843., 52., 73.714, 191., 1., 1.857, 536.022, 1.878, 2.662, 
  6.898, 0.036, 0.067, 0.8, "", "", "", "", "", "", "", "", 482., 57736., 
  2.085, 0.017, 388., 0.014, 0.19, 5.3, "tests performed", "", "", "", "", 
  "", "", "", "", "", 61.11, 2.7691019*^7, 43.951, 19.6, 2.929, 1.686, 
  1416.44, 77.6, 405.994, 3.94, "", "", 50.54, 0.2, 67.04, 0.528}, 
 {"MDG", "Africa", "Madagascar", "2020-08-31", 14863., 20., 65.857, 192., 1., 
  2., 536.744, 0.722, 2.378, 6.934, 0.036, 0.072, 0.81, "", "", "", "", "", 
  "", "", "", 191., 57927., 2.092, 0.007, 365., 0.013, 0.18, 5.5, 
  "tests performed", "", "", "", "", "", "", "", "", "", 60.19, 2.7691019*^7, 
  43.951, 19.6, 2.929, 1.686, 1416.44, 77.6, 405.994, 3.94, "", "", 50.54, 
  0.2, 67.04, 0.528}, {"MDG", "Africa", "Madagascar", "2020-09-01", 14957., 
  94., 68.857, 195., 3., 2.429, 540.139, 3.395, 2.487, 7.042, 0.108, 0.088, 
  0.82, "", "", "", "", "", "", "", "", 532., 58459., 2.111, 0.019, 390., 
  0.014, 0.177, 5.7, "tests performed", "", "", "", "", "", "", "", "", "", 
  60.19, 2.7691019*^7, 43.951, 19.6, 2.929, 1.686, 1416.44, 77.6, 405.994, 
  3.94, "", "", 50.54, 0.2, 67.04, 0.528}, {"MDG", "Africa", "Madagascar", 
  "2020-09-02", 15023., 66., 67., 196., 1., 2.143, 542.522, 2.383, 2.42, 
  7.078, 0.036, 0.077, 0.83, "", "", "", "", "", "", "", "", "", "", "", "", 
  414., 0.015, 0.162, 6.2, "tests performed", "", "", "", "", "", "", "", "", 
  "", 60.19, 2.7691019*^7, 43.951, 19.6, 2.929, 1.686, 1416.44, 77.6, 
  405.994, 3.94, "", "", 50.54, 0.2, 67.04, 0.528}, 
 {"MDG", "Africa", "Madagascar", "2020-09-03", 15106., 83., 73.429, 197., 1., 
  1.857, 545.52, 2.997, 2.652, 7.114, 0.036, 0.067, 0.84, "", "", "", "", "", 
  "", "", "", "", "", "", "", 467., 0.017, 0.157, 6.4, "tests performed", "", 
  "", "", "", "", "", "", "", "", 60.19, 2.7691019*^7, 43.951, 19.6, 2.929, 
  1.686, 1416.44, 77.6, 405.994, 3.94, "", "", 50.54, 0.2, 67.04, 0.528}, 
 {"MDG", "Africa", "Madagascar", "2020-09-04", 15187., 81., 70.143, 198., 1., 
  1.571, 548.445, 2.925, 2.533, 7.15, 0.036, 0.057, 0.84, "", "", "", "", "", 
  "", "", "", "", "", "", "", 480., 0.017, 0.146, 6.8, "tests performed", "", 
  "", "", "", "", "", "", "", "", 60.19, 2.7691019*^7, 43.951, 19.6, 2.929, 
  1.686, 1416.44, 77.6, 405.994, 3.94, "", "", 50.54, 0.2, 67.04, 0.528}, 
 {"MDG", "Africa", "Madagascar", "2020-09-05", 15269., 82., 68.286, 199., 1., 
  1.286, 551.406, 2.961, 2.466, 7.186, 0.036, 0.046, 0.84, "", "", "", "", 
  "", "", "", "", "", 60482., 2.184, "", 461., 0.017, 0.148, 6.8, 
  "tests performed", "", "", "", "", "", "", "", "", "", 60.19, 2.7691019*^7, 
  43.951, 19.6, 2.929, 1.686, 1416.44, 77.6, 405.994, 3.94, "", "", 50.54, 
  0.2, 67.04, 0.528}, {"MDG", "Africa", "Madagascar", "2020-09-06", 15319., 
  50., 68., 200., 1., 1.286, 553.212, 1.806, 2.456, 7.223, 0.036, 0.046, 
  0.84, "", "", "", "", "", "", "", "", 413., 60895., 2.199, 0.015, 451., 
  0.016, 0.151, 6.6, "tests performed", "", "", "", "", "", "", "", "", "", 
  60.19, 2.7691019*^7, 43.951, 19.6, 2.929, 1.686, 1416.44, 77.6, 405.994, 
  3.94, "", "", 50.54, 0.2, 67.04, 0.528}, {"MDG", "Africa", "Madagascar", 
  "2020-09-07", 15352., 33., 69.857, 202., 2., 1.429, 554.404, 1.192, 2.523, 
  7.295, 0.072, 0.052, 0.84, "", "", "", "", "", "", "", "", "", "", "", "", 
  484., 0.017, 0.144, 6.9, "tests performed", "", "", "", "", "", "", "", "", 
  "", 60.19, 2.7691019*^7, 43.951, 19.6, 2.929, 1.686, 1416.44, 77.6, 
  405.994, 3.94, "", "", 50.54, 0.2, 67.04, 0.528}, 
 {"MDG", "Africa", "Madagascar", "2020-09-08", 15435., 83., 68.286, 206., 4., 
  1.571, 557.401, 2.997, 2.466, 7.439, 0.144, 0.057, 0.84, "", "", "", "", 
  "", "", "", "", "", "", "", "", 468., 0.017, 0.146, 6.9, "tests performed", 
  "", "", "", "", "", "", "", "", "", 60.19, 2.7691019*^7, 43.951, 19.6, 
  2.929, 1.686, 1416.44, 77.6, 405.994, 3.94, "", "", 50.54, 0.2, 67.04, 
  0.528}, {"MDG", "Africa", "Madagascar", "2020-09-09", 15520., 85., 71., 
  206., 0., 1.429, 560.471, 3.07, 2.564, 7.439, 0., 0.052, 0.84, "", "", "", 
  "", "", "", "", "", "", 62150., 2.244, "", 455., 0.016, 0.156, 6.4, 
  "tests performed", "", "", "", "", "", "", "", "", "", 60.19, 2.7691019*^7, 
  43.951, 19.6, 2.929, 1.686, 1416.44, 77.6, 405.994, 3.94, "", "", 50.54, 
  0.2, 67.04, 0.528}, {"MDG", "Africa", "Madagascar", "2020-09-10", 15624., 
  104., 74., 208., 2., 1.571, 564.226, 3.756, 2.672, 7.511, 0.072, 0.057, 
  0.84, "", "", "", "", "", "", "", "", "", "", "", "", 459., 0.017, 0.161, 
  6.2, "tests performed", "", "", "", "", "", "", "", "", "", 60.19, 
  2.7691019*^7, 43.951, 19.6, 2.929, 1.686, 1416.44, 77.6, 405.994, 3.94, "", 
  "", 50.54, 0.2, 67.04, 0.528}, {"MDG", "Africa", "Madagascar", 
  "2020-09-11", 15669., 45., 68.857, 209., 1., 1.571, 565.851, 1.625, 2.487, 
  7.548, 0.036, 0.057, 0.82, "", "", "", "", "", "", "", "", "", 63222., 
  2.283, "", 464., 0.017, 0.148, 6.7, "tests performed", "", "", "", "", "", 
  "", "", "", "", 58.33, 2.7691019*^7, 43.951, 19.6, 2.929, 1.686, 1416.44, 
  77.6, 405.994, 3.94, "", "", 50.54, 0.2, 67.04, 0.528}, 
 {"MDG", "Africa", "Madagascar", "2020-09-12", 15737., 68., 66.857, 210., 1., 
  1.571, 568.307, 2.456, 2.414, 7.584, 0.036, 0.057, 0.81, "", "", "", "", 
  "", "", "", "", 516., 63738., 2.302, 0.019, 465., 0.017, 0.144, 7., 
  "tests performed", "", "", "", "", "", "", "", "", "", 58.33, 2.7691019*^7, 
  43.951, 19.6, 2.929, 1.686, 1416.44, 77.6, 405.994, 3.94, "", "", 50.54, 
  0.2, 67.04, 0.528}, {"MDG", "Africa", "Madagascar", "2020-09-13", 15757., 
  20., 62.571, 211., 1., 1.571, 569.029, 0.722, 2.26, 7.62, 0.036, 0.057, 
  0.8, "", "", "", "", "", "", "", "", 436., 64174., 2.318, 0.016, 468., 
  0.017, 0.134, 7.5, "tests performed", "", "", "", "", "", "", "", "", "", 
  58.33, 2.7691019*^7, 43.951, 19.6, 2.929, 1.686, 1416.44, 77.6, 405.994, 
  3.94, "", "", 50.54, 0.2, 67.04, 0.528}, {"MDG", "Africa", "Madagascar", 
  "2020-09-14", 15769., 12., 59.571, 213., 2., 1.571, 569.463, 0.433, 2.151, 
  7.692, 0.072, 0.057, 0.8, "", "", "", "", "", "", "", "", 502., 64676., 
  2.336, 0.018, 480., 0.017, 0.124, 8.1, "tests performed", "", "", "", "", 
  "", "", "", "", "", 58.33, 2.7691019*^7, 43.951, 19.6, 2.929, 1.686, 
  1416.44, 77.6, 405.994, 3.94, "", "", 50.54, 0.2, 67.04, 0.528}, 
 {"MDG", "Africa", "Madagascar", "2020-09-15", 15803., 34., 52.571, 214., 1., 
  1.143, 570.69, 1.228, 1.899, 7.728, 0.036, 0.041, 0.8, "", "", "", "", "", 
  "", "", "", 469., 65145., 2.353, 0.017, 488., 0.018, 0.108, 9.3, 
  "tests performed", "", "", "", "", "", "", "", "", "", 58.33, 2.7691019*^7, 
  43.951, 19.6, 2.929, 1.686, 1416.44, 77.6, 405.994, 3.94, "", "", 50.54, 
  0.2, 67.04, 0.528}, {"MDG", "Africa", "Madagascar", "2020-09-16", 15871., 
  68., 50.143, 215., 1., 1.286, 573.146, 2.456, 1.811, 7.764, 0.036, 0.046, 
  0.8, "", "", "", "", "", "", "", "", 369., 65514., 2.366, 0.013, 481., 
  0.017, 0.104, 9.6, "tests performed", "", "", "", "", "", "", "", "", "", 
  58.33, 2.7691019*^7, 43.951, 19.6, 2.929, 1.686, 1416.44, 77.6, 405.994, 
  3.94, "", "", 50.54, 0.2, 67.04, 0.528}, {"MDG", "Africa", "Madagascar", 
  "2020-09-17", 15925., 54., 43., 216., 1., 1.143, 575.096, 1.95, 1.553, 7.8, 
  0.036, 0.041, 0.8, "", "", "", "", "", "", "", "", "", "", "", "", 472., 
  0.017, 0.091, 11., "tests performed", "", "", "", "", "", "", "", "", "", 
  58.33, 2.7691019*^7, 43.951, 19.6, 2.929, 1.686, 1416.44, 77.6, 405.994, 
  3.94, "", "", 50.54, 0.2, 67.04, 0.528}, {"MDG", "Africa", "Madagascar", 
  "2020-09-18", 15971., 46., 43.143, 217., 1., 1.143, 576.757, 1.661, 1.558, 
  7.836, 0.036, 0.041, 0.8, "", "", "", "", "", "", "", "", "", 66460., 2.4, 
  "", 463., 0.017, 0.093, 10.7, "tests performed", "", "", "", "", "", "", 
  "", "", "", 58.33, 2.7691019*^7, 43.951, 19.6, 2.929, 1.686, 1416.44, 77.6, 
  405.994, 3.94, "", "", 50.54, 0.2, 67.04, 0.528}, 
 {"MDG", "Africa", "Madagascar", "2020-09-19", 16020., 49., 40.429, 219., 2., 
  1.286, 578.527, 1.77, 1.46, 7.909, 0.072, 0.046, 0.79, "", "", "", "", "", 
  "", "", "", 571., 67031., 2.421, 0.021, 470., 0.017, 0.086, 11.6, 
  "tests performed", "", "", "", "", "", "", "", "", "", 58.33, 2.7691019*^7, 
  43.951, 19.6, 2.929, 1.686, 1416.44, 77.6, 405.994, 3.94, "", "", 50.54, 
  0.2, 67.04, 0.528}, {"MDG", "Africa", "Madagascar", "2020-09-20", 16053., 
  33., 42.286, 223., 4., 1.714, 579.719, 1.192, 1.527, 8.053, 0.144, 0.062, 
  0.79, "", "", "", "", "", "", "", "", 365., 67396., 2.434, 0.013, 460., 
  0.017, 0.092, 10.9, "tests performed", "", "", "", "", "", "", "", "", "", 
  58.33, 2.7691019*^7, 43.951, 19.6, 2.929, 1.686, 1416.44, 77.6, 405.994, 
  3.94, "", "", 50.54, 0.2, 67.04, 0.528}, {"MDG", "Africa", "Madagascar", 
  "2020-09-21", 16073., 20., 43.429, 225., 2., 1.714, 580.441, 0.722, 1.568, 
  8.125, 0.072, 0.062, 0.79, "", "", "", "", "", "", "", "", 439., 67835., 
  2.45, 0.016, 451., 0.016, 0.096, 10.4, "tests performed", "", "", "", "", 
  "", "", "", "", "", 58.33, 2.7691019*^7, 43.951, 19.6, 2.929, 1.686, 
  1416.44, 77.6, 405.994, 3.94, "", "", 50.54, 0.2, 67.04, 0.528}, 
 {"MDG", "Africa", "Madagascar", "2020-09-22", 16136., 63., 47.571, 226., 1., 
  1.714, 582.716, 2.275, 1.718, 8.161, 0.036, 0.062, 0.8, "", "", "", "", "", 
  "", "", "", 540., 68375., 2.469, 0.02, 461., 0.017, 0.103, 9.7, 
  "tests performed", "", "", "", "", "", "", "", "", "", 58.33, 2.7691019*^7, 
  43.951, 19.6, 2.929, 1.686, 1416.44, 77.6, 405.994, 3.94, "", "", 50.54, 
  0.2, 67.04, 0.528}, {"MDG", "Africa", "Madagascar", "2020-09-23", 16167., 
  31., 42.286, 226., 0., 1.571, 583.836, 1.119, 1.527, 8.161, 0., 0.057, 
  0.79, "", "", "", "", "", "", "", "", 189., 68564., 2.476, 0.007, 436., 
  0.016, 0.097, 10.3, "tests performed", "", "", "", "", "", "", "", "", "", 
  58.33, 2.7691019*^7, 43.951, 19.6, 2.929, 1.686, 1416.44, 77.6, 405.994, 
  3.94, "", "", 50.54, 0.2, 67.04, 0.528}, {"MDG", "Africa", "Madagascar", 
  "2020-09-24", 16191., 24., 38., 227., 1., 1.571, 584.702, 0.867, 1.372, 
  8.198, 0.036, 0.057, 0.79, "", "", "", "", "", "", "", "", 223., 68787., 
  2.484, 0.008, 400., 0.014, 0.095, 10.5, "tests performed", "", "", "", "", 
  "", "", "", "", "", 58.33, 2.7691019*^7, 43.951, 19.6, 2.929, 1.686, 
  1416.44, 77.6, 405.994, 3.94, "", "", 50.54, 0.2, 67.04, 0.528}, 
 {"MDG", "Africa", "Madagascar", "2020-09-25", 16221., 30., 35.714, 228., 1., 
  1.571, 585.786, 1.083, 1.29, 8.234, 0.036, 0.057, 0.79, "", "", "", "", "", 
  "", "", "", 238., 69025., 2.493, 0.009, 366., 0.013, 0.098, 10.2, 
  "tests performed", "", "", "", "", "", "", "", "", "", 58.33, 2.7691019*^7, 
  43.951, 19.6, 2.929, 1.686, 1416.44, 77.6, 405.994, 3.94, "", "", 50.54, 
  0.2, 67.04, 0.528}, {"MDG", "Africa", "Madagascar", "2020-09-26", 16257., 
  36., 33.857, 229., 1., 1.429, 587.086, 1.3, 1.223, 8.27, 0.036, 0.052, 
  0.79, "", "", "", "", "", "", "", "", "", "", "", "", 354., 0.013, 0.096, 
  10.5, "tests performed", "", "", "", "", "", "", "", "", "", 58.33, 
  2.7691019*^7, 43.951, 19.6, 2.929, 1.686, 1416.44, 77.6, 405.994, 3.94, "", 
  "", 50.54, 0.2, 67.04, 0.528}, {"MDG", "Africa", "Madagascar", 
  "2020-09-27", 16285., 28., 33.143, 229., 0., 0.857, 588.097, 1.011, 1.197, 
  8.27, 0., 0.031, 0.79, "", "", "", "", "", "", "", "", "", 69988., 2.527, 
  "", 370., 0.013, 0.09, 11.2, "tests performed", "", "", "", "", "", "", "", 
  "", "", 58.33, 2.7691019*^7, 43.951, 19.6, 2.929, 1.686, 1416.44, 77.6, 
  405.994, 3.94, "", "", 50.54, 0.2, 67.04, 0.528}, 
 {"MDG", "Africa", "Madagascar", "2020-09-28", 16348., 63., 39.286, 229., 0., 
  0.571, 590.372, 2.275, 1.419, 8.27, 0., 0.021, 0.8, "", "", "", "", "", "", 
  "", "", 293., 70281., 2.538, 0.011, 349., 0.013, 0.113, 8.9, 
  "tests performed", "", "", "", "", "", "", "", "", "", 58.33, 2.7691019*^7, 
  43.951, 19.6, 2.929, 1.686, 1416.44, 77.6, 405.994, 3.94, "", "", 50.54, 
  0.2, 67.04, 0.528}, {"MDG", "Africa", "Madagascar", "2020-09-29", 16377., 
  29., 34.429, 229., 0., 0.429, 591.419, 1.047, 1.243, 8.27, 0., 0.015, 0.79, 
  "", "", "", "", "", "", "", "", 297., 70578., 2.549, 0.011, 315., 0.011, 
  0.109, 9.1, "tests performed", "", "", "", "", "", "", "", "", "", 58.33, 
  2.7691019*^7, 43.951, 19.6, 2.929, 1.686, 1416.44, 77.6, 405.994, 3.94, "", 
  "", 50.54, 0.2, 67.04, 0.528}, {"MDG", "Africa", "Madagascar", 
  "2020-09-30", 16408., 31., 34.429, 230., 1., 0.571, 592.539, 1.119, 1.243, 
  8.306, 0.036, 0.021, 0.78, "", "", "", "", "", "", "", "", 372., 70950., 
  2.562, 0.013, 341., 0.012, 0.101, 9.9, "tests performed", "", "", "", "", 
  "", "", "", "", "", 58.33, 2.7691019*^7, 43.951, 19.6, 2.929, 1.686, 
  1416.44, 77.6, 405.994, 3.94, "", "", 50.54, 0.2, 67.04, 0.528}, 
 {"MDG", "Africa", "Madagascar", "2020-10-01", 16454., 46., 37.571, 232., 2., 
  0.714, 594.2, 1.661, 1.357, 8.378, 0.072, 0.026, 0.78, "", "", "", "", "", 
  "", "", "", 139., 71089., 2.567, 0.005, 329., 0.012, 0.114, 8.8, 
  "tests performed", "", "", "", "", "", "", "", "", "", 50., 2.7691019*^7, 
  43.951, 19.6, 2.929, 1.686, 1416.44, 77.6, 405.994, 3.94, "", "", 50.54, 
  0.2, 67.04, 0.528}, {"MDG", "Africa", "Madagascar", "2020-10-02", 16493., 
  39., 38.857, 232., 0., 0.571, 595.608, 1.408, 1.403, 8.378, 0., 0.021, 
  0.76, "", "", "", "", "", "", "", "", 745., 71834., 2.594, 0.027, 401., 
  0.014, 0.097, 10.3, "tests performed", "", "", "", "", "", "", "", "", "", 
  50., 2.7691019*^7, 43.951, 19.6, 2.929, 1.686, 1416.44, 77.6, 405.994, 
  3.94, "", "", 50.54, 0.2, 67.04, 0.528}, {"MDG", "Africa", "Madagascar", 
  "2020-10-03", 16529., 36., 38.857, 232., 0., 0.429, 596.908, 1.3, 1.403, 
  8.378, 0., 0.015, 0.74, "", "", "", "", "", "", "", "", 394., 72228., 
  2.608, 0.014, 389., 0.014, 0.1, 10., "tests performed", "", "", "", "", "", 
  "", "", "", "", 50., 2.7691019*^7, 43.951, 19.6, 2.929, 1.686, 1416.44, 
  77.6, 405.994, 3.94, "", "", 50.54, 0.2, 67.04, 0.528}, 
 {"MDG", "Africa", "Madagascar", "2020-10-04", 16558., 29., 39., 232., 0., 
  0.429, 597.956, 1.047, 1.408, 8.378, 0., 0.015, 0.73, "", "", "", "", "", 
  "", "", "", 344., 72572., 2.621, 0.012, 369., 0.013, 0.106, 9.5, 
  "tests performed", "", "", "", "", "", "", "", "", "", 50., 2.7691019*^7, 
  43.951, 19.6, 2.929, 1.686, 1416.44, 77.6, 405.994, 3.94, "", "", 50.54, 
  0.2, 67.04, 0.528}, {"MDG", "Africa", "Madagascar", "2020-10-05", 16570., 
  12., 31.714, 233., 1., 0.571, 598.389, 0.433, 1.145, 8.414, 0.036, 0.021, 
  0.71, "", "", "", "", "", "", "", "", 481., 73053., 2.638, 0.017, 396., 
  0.014, 0.08, 12.5, "tests performed", "", "", "", "", "", "", "", "", "", 
  44.44, 2.7691019*^7, 43.951, 19.6, 2.929, 1.686, 1416.44, 77.6, 405.994, 
  3.94, "", "", 50.54, 0.2, 67.04, 0.528}, {"MDG", "Africa", "Madagascar", 
  "2020-10-06", 16600., 30., 31.857, 234., 1., 0.714, 599.472, 1.083, 1.15, 
  8.45, 0.036, 0.026, 0.7, "", "", "", "", "", "", "", "", 384., 73437., 
  2.652, 0.014, 408., 0.015, 0.078, 12.8, "tests performed", "", "", "", "", 
  "", "", "", "", "", 44.44, 2.7691019*^7, 43.951, 19.6, 2.929, 1.686, 
  1416.44, 77.6, 405.994, 3.94, "", "", 50.54, 0.2, 67.04, 0.528}, 
 {"MDG", "Africa", "Madagascar", "2020-10-07", 16633., 33., 32.143, 235., 1., 
  0.714, 600.664, 1.192, 1.161, 8.487, 0.036, 0.026, 0.69, "", "", "", "", 
  "", "", "", "", "", "", "", "", 397., 0.014, 0.081, 12.4, 
  "tests performed", "", "", "", "", "", "", "", "", "", 44.44, 2.7691019*^7, 
  43.951, 19.6, 2.929, 1.686, 1416.44, 77.6, 405.994, 3.94, "", "", 50.54, 
  0.2, 67.04, 0.528}, {"MDG", "Africa", "Madagascar", "2020-10-08", 16654., 
  21., 28.571, 235., 0., 0.429, 601.422, 0.758, 1.032, 8.487, 0., 0.015, 
  0.67, "", "", "", "", "", "", "", "", "", 74020., 2.673, "", 419., 0.015, 
  0.068, 14.7, "tests performed", "", "", "", "", "", "", "", "", "", 44.44, 
  2.7691019*^7, 43.951, 19.6, 2.929, 1.686, 1416.44, 77.6, 405.994, 3.94, "", 
  "", 50.54, 0.2, 67.04, 0.528}, {"MDG", "Africa", "Madagascar", 
  "2020-10-09", 16676., 22., 26.143, 237., 2., 0.714, 602.217, 0.794, 0.944, 
  8.559, 0.072, 0.026, 0.65, "", "", "", "", "", "", "", "", 204., 74224., 
  2.68, 0.007, 341., 0.012, 0.077, 13., "tests performed", "", "", "", "", 
  "", "", "", "", "", 44.44, 2.7691019*^7, 43.951, 19.6, 2.929, 1.686, 
  1416.44, 77.6, 405.994, 3.94, "", "", 50.54, 0.2, 67.04, 0.528}, 
 {"MDG", "Africa", "Madagascar", "2020-10-10", 16702., 26., 24.714, 237., 0., 
  0.714, 603.156, 0.939, 0.893, 8.559, 0., 0.026, 0.62, "", "", "", "", "", 
  "", "", "", 222., 74446., 2.688, 0.008, 317., 0.011, 0.078, 12.8, 
  "tests performed", "", "", "", "", "", "", "", "", "", 44.44, 2.7691019*^7, 
  43.951, 19.6, 2.929, 1.686, 1416.44, 77.6, 405.994, 3.94, "", "", 50.54, 
  0.2, 67.04, 0.528}, {"MDG", "Africa", "Madagascar", "2020-10-11", 16718., 
  16., 22.857, 237., 0., 0.714, 603.734, 0.578, 0.825, 8.559, 0., 0.026, 
  0.61, "", "", "", "", "", "", "", "", "", "", "", "", 322., 0.012, 0.071, 
  14.1, "tests performed", "", "", "", "", "", "", "", "", "", 44.44, 
  2.7691019*^7, 43.951, 19.6, 2.929, 1.686, 1416.44, 77.6, 405.994, 3.94, "", 
  "", 50.54, 0.2, 67.04, 0.528}, {"MDG", "Africa", "Madagascar", 
  "2020-10-12", 16726., 8., 22.286, 237., 0., 0.571, 604.023, 0.289, 0.805, 
  8.559, 0., 0.021, 0.59, "", "", "", "", "", "", "", "", "", 75210., 2.716, 
  "", 308., 0.011, 0.072, 13.8, "tests performed", "", "", "", "", "", "", 
  "", "", "", 44.44, 2.7691019*^7, 43.951, 19.6, 2.929, 1.686, 1416.44, 77.6, 
  405.994, 3.94, "", "", 50.54, 0.2, 67.04, 0.528}, 
 {"MDG", "Africa", "Madagascar", "2020-10-13", 16754., 28., 22., 237., 0., 
  0.429, 605.034, 1.011, 0.794, 8.559, 0., 0.015, 0.58, "", "", "", "", "", 
  "", "", "", 427., 75637., 2.731, 0.015, 314., 0.011, 0.07, 14.3, 
  "tests performed", "", "", "", "", "", "", "", "", "", 48.15, 2.7691019*^7, 
  43.951, 19.6, 2.929, 1.686, 1416.44, 77.6, 405.994, 3.94, "", "", 50.54, 
  0.2, 67.04, 0.528}, {"MDG", "Africa", "Madagascar", "2020-10-14", 16754., 
  0., 17.286, 237., 0., 0.286, 605.034, 0., 0.624, 8.559, 0., 0.01, 0.56, "", 
  "", "", "", "", "", "", "", "", "", "", "", 738., 0.027, 0.023, 42.7, 
  "tests performed", "", "", "", "", "", "", "", "", "", 48.15, 2.7691019*^7, 
  43.951, 19.6, 2.929, 1.686, 1416.44, 77.6, 405.994, 3.94, "", "", 50.54, 
  0.2, 67.04, 0.528}, {"MDG", "Africa", "Madagascar", "2020-10-15", 16754., 
  0., 14.286, 237., 0., 0.286, 605.034, 0., 0.516, 8.559, 0., 0.01, 0.54, "", 
  "", "", "", "", "", "", "", "", "", "", "", 1161., 0.042, 0.012, 81.3, 
  "tests performed", "", "", "", "", "", "", "", "", "", 48.15, 2.7691019*^7, 
  43.951, 19.6, 2.929, 1.686, 1416.44, 77.6, 405.994, 3.94, "", "", 50.54, 
  0.2, 67.04, 0.528}, {"MDG", "Africa", "Madagascar", "2020-10-16", 16754., 
  0., 11.143, 237., 0., 0., 605.034, 0., 0.402, 8.559, 0., 0., 0.53, "", "", 
  "", "", "", "", "", "", "", 85407., 3.084, "", 1598., 0.058, 0.007, 143.4, 
  "tests performed", "", "", "", "", "", "", "", "", "", 48.15, 2.7691019*^7, 
  43.951, 19.6, 2.929, 1.686, 1416.44, 77.6, 405.994, 3.94, "", "", 50.54, 
  0.2, 67.04, 0.528}, {"MDG", "Africa", "Madagascar", "2020-10-17", 16810., 
  56., 15.429, 238., 1., 0.143, 607.056, 2.022, 0.557, 8.595, 0.036, 0.005, 
  0.52, "", "", "", "", "", "", "", "", "", "", "", "", 1612., 0.058, 0.01, 
  104.5, "tests performed", "", "", "", "", "", "", "", "", "", 48.15, 
  2.7691019*^7, 43.951, 19.6, 2.929, 1.686, 1416.44, 77.6, 405.994, 3.94, "", 
  "", 50.54, 0.2, 67.04, 0.528}, {"MDG", "Africa", "Madagascar", 
  "2020-10-18", 16810., 0., 13.143, 238., 0., 0.143, 607.056, 0., 0.475, 
  8.595, 0., 0.005, 0.48, "", "", "", "", "", "", "", "", "", "", "", "", 
  1603., 0.058, 0.008, 122., "tests performed", "", "", "", "", "", "", "", 
  "", "", 44.44, 2.7691019*^7, 43.951, 19.6, 2.929, 1.686, 1416.44, 77.6, 
  405.994, 3.94, "", "", 50.54, 0.2, 67.04, 0.528}, 
 {"MDG", "Africa", "Madagascar", "2020-10-19", 16810., 0., 12., 238., 0., 
  0.143, 607.056, 0., 0.433, 8.595, 0., 0.005, 0.45, "", "", "", "", "", "", 
  "", "", "", "", "", "", 1595., 0.058, 0.008, 132.9, "tests performed", "", 
  "", "", "", "", "", "", "", "", 40.74, 2.7691019*^7, 43.951, 19.6, 2.929, 
  1.686, 1416.44, 77.6, 405.994, 3.94, "", "", 50.54, 0.2, 67.04, 0.528}, 
 {"MDG", "Africa", "Madagascar", "2020-10-20", 16810., 0., 8., 238., 0., 
  0.143, 607.056, 0., 0.289, 8.595, 0., 0.005, 0.42, "", "", "", "", "", "", 
  "", "", "", "", "", "", 1580., 0.057, 0.005, 197.5, "tests performed", "", 
  "", "", "", "", "", "", "", "", 40.74, 2.7691019*^7, 43.951, 19.6, 2.929, 
  1.686, 1416.44, 77.6, 405.994, 3.94, "", "", 50.54, 0.2, 67.04, 0.528}, 
 {"MDG", "Africa", "Madagascar", "2020-10-21", 16810., 0., 8., 238., 0., 
  0.143, 607.056, 0., 0.289, 8.595, 0., 0.005, 0.4, "", "", "", "", "", "", 
  "", "", "", "", "", "", 1160., 0.042, 0.007, 145., "tests performed", "", 
  "", "", "", "", "", "", "", "", 40.74, 2.7691019*^7, 43.951, 19.6, 2.929, 
  1.686, 1416.44, 77.6, 405.994, 3.94, "", "", 50.54, 0.2, 67.04, 0.528}, 
 {"MDG", "Africa", "Madagascar", "2020-10-22", 16810., 0., 8., 238., 0., 
  0.143, 607.056, 0., 0.289, 8.595, 0., 0.005, 0.38, "", "", "", "", "", "", 
  "", "", "", "", "", "", 741., 0.027, 0.011, 92.6, "tests performed", "", 
  "", "", "", "", "", "", "", "", 40.74, 2.7691019*^7, 43.951, 19.6, 2.929, 
  1.686, 1416.44, 77.6, 405.994, 3.94, "", "", 50.54, 0.2, 67.04, 0.528}, 
 {"MDG", "Africa", "Madagascar", "2020-10-23", 16810., 0., 8., 238., 0., 
  0.143, 607.056, 0., 0.289, 8.595, 0., 0.005, 0.36, "", "", "", "", "", "", 
  "", "", "", 87659., 3.166, "", 322., 0.012, 0.025, 40.2, "tests performed", 
  "", "", "", "", "", "", "", "", "", 40.74, 2.7691019*^7, 43.951, 19.6, 
  2.929, 1.686, 1416.44, 77.6, 405.994, 3.94, "", "", 50.54, 0.2, 67.04, 
  0.528}, {"MDG", "Africa", "Madagascar", "2020-10-24", 16968., 158., 22.571, 
  244., 6., 0.857, 612.762, 5.706, 0.815, 8.812, 0.217, 0.031, 0.35, "", "", 
  "", "", "", "", "", "", "", "", "", "", 313., 0.011, 0.072, 13.9, 
  "tests performed", "", "", "", "", "", "", "", "", "", 40.74, 2.7691019*^7, 
  43.951, 19.6, 2.929, 1.686, 1416.44, 77.6, 405.994, 3.94, "", "", 50.54, 
  0.2, 67.04, 0.528}, {"MDG", "Africa", "Madagascar", "2020-10-25", 16968., 
  0., 22.571, 244., 0., 0.857, 612.762, 0., 0.815, 8.812, 0., 0.031, 0.33, 
  "", "", "", "", "", "", "", "", "", "", "", "", 305., 0.011, 0.074, 13.5, 
  "tests performed", "", "", "", "", "", "", "", "", "", 40.74, 2.7691019*^7, 
  43.951, 19.6, 2.929, 1.686, 1416.44, 77.6, 405.994, 3.94, "", "", 50.54, 
  0.2, 67.04, 0.528}, {"MDG", "Africa", "Madagascar", "2020-10-26", 16968., 
  0., 22.571, 244., 0., 0.857, 612.762, 0., 0.815, 8.812, 0., 0.031, 0.32, 
  "", "", "", "", "", "", "", "", "", "", "", "", 297., 0.011, 0.076, 13.2, 
  "tests performed", "", "", "", "", "", "", "", "", "", 37.04, 2.7691019*^7, 
  43.951, 19.6, 2.929, 1.686, 1416.44, 77.6, 405.994, 3.94, "", "", 50.54, 
  0.2, 67.04, 0.528}, {"MDG", "Africa", "Madagascar", "2020-10-27", 16968., 
  0., 22.571, 244., 0., 0.857, 612.762, 0., 0.815, 8.812, 0., 0.031, 0.32, 
  "", "", "", "", "", "", "", "", "", "", "", "", 288., 0.01, 0.078, 12.8, 
  "tests performed", "", "", "", "", "", "", "", "", "", 37.04, 2.7691019*^7, 
  43.951, 19.6, 2.929, 1.686, 1416.44, 77.6, 405.994, 3.94, "", "", 50.54, 
  0.2, 67.04, 0.528}, {"MDG", "Africa", "Madagascar", "2020-10-28", 16968., 
  0., 22.571, 244., 0., 0.857, 612.762, 0., 0.815, 8.812, 0., 0.031, 0.32, 
  "", "", "", "", "", "", "", "", "", "", "", "", 280., 0.01, 0.081, 12.4, 
  "tests performed", "", "", "", "", "", "", "", "", "", 37.04, 2.7691019*^7, 
  43.951, 19.6, 2.929, 1.686, 1416.44, 77.6, 405.994, 3.94, "", "", 50.54, 
  0.2, 67.04, 0.528}, {"MDG", "Africa", "Madagascar", "2020-10-29", 16968., 
  0., 22.571, 244., 0., 0.857, 612.762, 0., 0.815, 8.812, 0., 0.031, 0.31, 
  "", "", "", "", "", "", "", "", "", "", "", "", 272., 0.01, 0.083, 12.1, 
  "tests performed", "", "", "", "", "", "", "", "", "", 37.04, 2.7691019*^7, 
  43.951, 19.6, 2.929, 1.686, 1416.44, 77.6, 405.994, 3.94, "", "", 50.54, 
  0.2, 67.04, 0.528}, {"MDG", "Africa", "Madagascar", "2020-10-30", 16968., 
  0., 22.571, 244., 0., 0.857, 612.762, 0., 0.815, 8.812, 0., 0.031, 0.31, 
  "", "", "", "", "", "", "", "", "", 89504., 3.232, "", 264., 0.01, 0.085, 
  11.7, "tests performed", "", "", "", "", "", "", "", "", "", 37.04, 
  2.7691019*^7, 43.951, 19.6, 2.929, 1.686, 1416.44, 77.6, 405.994, 3.94, "", 
  "", 50.54, 0.2, 67.04, 0.528}, {"MDG", "Africa", "Madagascar", 
  "2020-10-31", 17111., 143., 20.429, 244., 0., 0., 617.926, 5.164, 0.738, 
  8.812, 0., 0., 0.31, "", "", "", "", "", "", "", "", "", "", "", "", 270., 
  0.01, 0.076, 13.2, "tests performed", "", "", "", "", "", "", "", "", "", 
  37.04, 2.7691019*^7, 43.951, 19.6, 2.929, 1.686, 1416.44, 77.6, 405.994, 
  3.94, "", "", 50.54, 0.2, 67.04, 0.528}, {"MDG", "Africa", "Madagascar", 
  "2020-11-01", 17111., 0., 20.429, 244., 0., 0., 617.926, 0., 0.738, 8.812, 
  0., 0., 0.31, "", "", "", "", "", "", "", "", "", "", "", "", 277., 0.01, 
  0.074, 13.6, "tests performed", "", "", "", "", "", "", "", "", "", 37.04, 
  2.7691019*^7, 43.951, 19.6, 2.929, 1.686, 1416.44, 77.6, 405.994, 3.94, "", 
  "", 50.54, 0.2, 67.04, 0.528}, {"MDG", "Africa", "Madagascar", 
  "2020-11-02", 17111., 0., 20.429, 244., 0., 0., 617.926, 0., 0.738, 8.812, 
  0., 0., 0.32, "", "", "", "", "", "", "", "", "", "", "", "", 284., 0.01, 
  0.072, 13.9, "tests performed", "", "", "", "", "", "", "", "", "", 37.04, 
  2.7691019*^7, 43.951, 19.6, 2.929, 1.686, 1416.44, 77.6, 405.994, 3.94, "", 
  "", 50.54, 0.2, 67.04, 0.528}, {"MDG", "Africa", "Madagascar", 
  "2020-11-03", 17111., 0., 20.429, 244., 0., 0., 617.926, 0., 0.738, 8.812, 
  0., 0., 0.34, "", "", "", "", "", "", "", "", "", "", "", "", 291., 0.011, 
  0.07, 14.2, "tests performed", "", "", "", "", "", "", "", "", "", 37.04, 
  2.7691019*^7, 43.951, 19.6, 2.929, 1.686, 1416.44, 77.6, 405.994, 3.94, "", 
  "", 50.54, 0.2, 67.04, 0.528}, {"MDG", "Africa", "Madagascar", 
  "2020-11-04", 17111., 0., 20.429, 244., 0., 0., 617.926, 0., 0.738, 8.812, 
  0., 0., 0.36, "", "", "", "", "", "", "", "", "", "", "", "", 298., 0.011, 
  0.069, 14.6, "tests performed", "", "", "", "", "", "", "", "", "", 37.04, 
  2.7691019*^7, 43.951, 19.6, 2.929, 1.686, 1416.44, 77.6, 405.994, 3.94, "", 
  "", 50.54, 0.2, 67.04, 0.528}, {"MDG", "Africa", "Madagascar", 
  "2020-11-05", 17111., 0., 20.429, 244., 0., 0., 617.926, 0., 0.738, 8.812, 
  0., 0., 0.38, "", "", "", "", "", "", "", "", "", "", "", "", 305., 0.011, 
  0.067, 14.9, "tests performed", "", "", "", "", "", "", "", "", "", 37.04, 
  2.7691019*^7, 43.951, 19.6, 2.929, 1.686, 1416.44, 77.6, 405.994, 3.94, "", 
  "", 50.54, 0.2, 67.04, 0.528}, {"MDG", "Africa", "Madagascar", 
  "2020-11-06", 17111., 0., 20.429, 244., 0., 0., 617.926, 0., 0.738, 8.812, 
  0., 0., 0.4, "", "", "", "", "", "", "", "", "", "", "", "", 312., 0.011, 
  0.065, 15.3, "tests performed", "", "", "", "", "", "", "", "", "", 37.04, 
  2.7691019*^7, 43.951, 19.6, 2.929, 1.686, 1416.44, 77.6, 405.994, 3.94, "", 
  "", 50.54, 0.2, 67.04, 0.528}, {"MDG", "Africa", "Madagascar", 
  "2020-11-07", 17111., 0., 0., 244., 0., 0., 617.926, 0., 0., 8.812, 0., 0., 
  0.42, "", "", "", "", "", "", "", "", "", 91999., 3.322, "", 312., 0.011, 
  0., "", "tests performed", "", "", "", "", "", "", "", "", "", 37.04, 
  2.7691019*^7, 43.951, 19.6, 2.929, 1.686, 1416.44, 77.6, 405.994, 3.94, "", 
  "", 50.54, 0.2, 67.04, 0.528}, {"MDG", "Africa", "Madagascar", 
  "2020-11-08", 17223., 112., 16., 249., 5., 0.714, 621.971, 4.045, 0.578, 
  8.992, 0.181, 0.026, 0.45, "", "", "", "", "", "", "", "", "", "", "", "", 
  291., 0.011, 0.055, 18.2, "tests performed", "", "", "", "", "", "", "", 
  "", "", 37.04, 2.7691019*^7, 43.951, 19.6, 2.929, 1.686, 1416.44, 77.6, 
  405.994, 3.94, "", "", 50.54, 0.2, 67.04, 0.528}, 
 {"MDG", "Africa", "Madagascar", "2020-11-09", 17223., 0., 16., 249., 0., 
  0.714, 621.971, 0., 0.578, 8.992, 0., 0.026, 0.48, "", "", "", "", "", "", 
  "", "", "", "", "", "", 270., 0.01, 0.059, 16.9, "tests performed", "", "", 
  "", "", "", "", "", "", "", 37.04, 2.7691019*^7, 43.951, 19.6, 2.929, 
  1.686, 1416.44, 77.6, 405.994, 3.94, "", "", 50.54, 0.2, 67.04, 0.528}, 
 {"MDG", "Africa", "Madagascar", "2020-11-10", 17223., 0., 16., 249., 0., 
  0.714, 621.971, 0., 0.578, 8.992, 0., 0.026, 0.51, "", "", "", "", "", "", 
  "", "", "", "", "", "", 249., 0.009, 0.064, 15.6, "tests performed", "", 
  "", "", "", "", "", "", "", "", 37.04, 2.7691019*^7, 43.951, 19.6, 2.929, 
  1.686, 1416.44, 77.6, 405.994, 3.94, "", "", 50.54, 0.2, 67.04, 0.528}, 
 {"MDG", "Africa", "Madagascar", "2020-11-11", 17223., 0., 16., 249., 0., 
  0.714, 621.971, 0., 0.578, 8.992, 0., 0.026, 0.54, "", "", "", "", "", "", 
  "", "", "", "", "", "", 228., 0.008, 0.07, 14.2, "tests performed", "", "", 
  "", "", "", "", "", "", "", 37.04, 2.7691019*^7, 43.951, 19.6, 2.929, 
  1.686, 1416.44, 77.6, 405.994, 3.94, "", "", 50.54, 0.2, 67.04, 0.528}, 
 {"MDG", "Africa", "Madagascar", "2020-11-12", 17223., 0., 16., 249., 0., 
  0.714, 621.971, 0., 0.578, 8.992, 0., 0.026, 0.57, "", "", "", "", "", "", 
  "", "", "", "", "", "", 207., 0.007, 0.077, 12.9, "tests performed", "", 
  "", "", "", "", "", "", "", "", 37.04, 2.7691019*^7, 43.951, 19.6, 2.929, 
  1.686, 1416.44, 77.6, 405.994, 3.94, "", "", 50.54, 0.2, 67.04, 0.528}, 
 {"MDG", "Africa", "Madagascar", "2020-11-13", 17223., 0., 16., 249., 0., 
  0.714, 621.971, 0., 0.578, 8.992, 0., 0.026, 0.6, "", "", "", "", "", "", 
  "", "", "", 92992., 3.358, "", 186., 0.007, 0.086, 11.6, "tests performed", 
  "", "", "", "", "", "", "", "", "", 37.04, 2.7691019*^7, 43.951, 19.6, 
  2.929, 1.686, 1416.44, 77.6, 405.994, 3.94, "", "", 50.54, 0.2, 67.04, 
  0.528}, {"MDG", "Africa", "Madagascar", "2020-11-14", 17223., 0., 16., 
  249., 0., 0.714, 621.971, 0., 0.578, 8.992, 0., 0.026, 0.65, "", "", "", 
  "", "", "", "", "", "", "", "", "", 163., 0.006, 0.098, 10.2, 
  "tests performed", "", "", "", "", "", "", "", "", "", 37.04, 2.7691019*^7, 
  43.951, 19.6, 2.929, 1.686, 1416.44, 77.6, 405.994, 3.94, "", "", 50.54, 
  0.2, 67.04, 0.528}, {"MDG", "Africa", "Madagascar", "2020-11-15", 17310., 
  87., 12.429, 250., 1., 0.143, 625.112, 3.142, 0.449, 9.028, 0.036, 0.005, 
  0.69, "", "", "", "", "", "", "", "", "", "", "", "", 161., 0.006, 0.077, 
  13., "tests performed", "", "", "", "", "", "", "", "", "", 37.04, 
  2.7691019*^7, 43.951, 19.6, 2.929, 1.686, 1416.44, 77.6, 405.994, 3.94, "", 
  "", 50.54, 0.2, 67.04, 0.528}, {"MDG", "Africa", "Madagascar", 
  "2020-11-16", 17310., 0., 12.429, 250., 0., 0.143, 625.112, 0., 0.449, 
  9.028, 0., 0.005, 0.66, "", "", "", "", "", "", "", "", "", "", "", "", 
  158., 0.006, 0.079, 12.7, "tests performed", "", "", "", "", "", "", "", 
  "", "", 37.04, 2.7691019*^7, 43.951, 19.6, 2.929, 1.686, 1416.44, 77.6, 
  405.994, 3.94, "", "", 50.54, 0.2, 67.04, 0.528}, 
 {"MDG", "Africa", "Madagascar", "2020-11-17", 17310., 0., 12.429, 250., 0., 
  0.143, 625.112, 0., 0.449, 9.028, 0., 0.005, 0.62, "", "", "", "", "", "", 
  "", "", "", "", "", "", 156., 0.006, 0.08, 12.6, "tests performed", "", "", 
  "", "", "", "", "", "", "", 37.04, 2.7691019*^7, 43.951, 19.6, 2.929, 
  1.686, 1416.44, 77.6, 405.994, 3.94, "", "", 50.54, 0.2, 67.04, 0.528}, 
 {"MDG", "Africa", "Madagascar", "2020-11-18", 17310., 0., 12.429, 250., 0., 
  0.143, 625.112, 0., 0.449, 9.028, 0., 0.005, 0.59, "", "", "", "", "", "", 
  "", "", "", 93734., 3.385, "", 153., 0.006, 0.081, 12.3, "tests performed", 
  "", "", "", "", "", "", "", "", "", 37.04, 2.7691019*^7, 43.951, 19.6, 
  2.929, 1.686, 1416.44, 77.6, 405.994, 3.94, "", "", 50.54, 0.2, 67.04, 
  0.528}, {"MDG", "Africa", "Madagascar", "2020-11-19", 17310., 0., 12.429, 
  250., 0., 0.143, 625.112, 0., 0.449, 9.028, 0., 0.005, 0.56, "", "", "", 
  "", "", "", "", "", "", "", "", "", 146., 0.005, 0.085, 11.7, 
  "tests performed", "", "", "", "", "", "", "", "", "", 37.04, 2.7691019*^7, 
  43.951, 19.6, 2.929, 1.686, 1416.44, 77.6, 405.994, 3.94, "", "", 50.54, 
  0.2, 67.04, 0.528}, {"MDG", "Africa", "Madagascar", "2020-11-20", 17310., 
  0., 12.429, 250., 0., 0.143, 625.112, 0., 0.449, 9.028, 0., 0.005, 0.53, 
  "", "", "", "", "", "", "", "", "", "", "", "", 139., 0.005, 0.089, 11.2, 
  "tests performed", "", "", "", "", "", "", "", "", "", 37.04, 2.7691019*^7, 
  43.951, 19.6, 2.929, 1.686, 1416.44, 77.6, 405.994, 3.94, "", "", 50.54, 
  0.2, 67.04, 0.528}, {"MDG", "Africa", "Madagascar", "2020-11-21", 17310., 
  0., 12.429, 250., 0., 0.143, 625.112, 0., 0.449, 9.028, 0., 0.005, 0.51, 
  "", "", "", "", "", "", "", "", "", "", "", "", 134., 0.005, 0.093, 10.8, 
  "tests performed", "", "", "", "", "", "", "", "", "", 37.04, 2.7691019*^7, 
  43.951, 19.6, 2.929, 1.686, 1416.44, 77.6, 405.994, 3.94, "", "", 50.54, 
  0.2, 67.04, 0.528}, {"MDG", "Africa", "Madagascar", "2020-11-22", 17341., 
  31., 4.429, 251., 1., 0.143, 626.232, 1.119, 0.16, 9.064, 0.036, 0.005, 
  0.49, "", "", "", "", "", "", "", "", "", "", "", "", 130., 0.005, 0.034, 
  29.4, "tests performed", "", "", "", "", "", "", "", "", "", 37.04, 
  2.7691019*^7, 43.951, 19.6, 2.929, 1.686, 1416.44, 77.6, 405.994, 3.94, "", 
  "", 50.54, 0.2, 67.04, 0.528}, {"MDG", "Africa", "Madagascar", 
  "2020-11-23", 17341., 0., 4.429, 251., 0., 0.143, 626.232, 0., 0.16, 9.064, 
  0., 0.005, 0.46, "", "", "", "", "", "", "", "", "", "", "", "", 125., 
  0.005, 0.035, 28.2, "tests performed", "", "", "", "", "", "", "", "", "", 
  37.04, 2.7691019*^7, 43.951, 19.6, 2.929, 1.686, 1416.44, 77.6, 405.994, 
  3.94, "", "", 50.54, 0.2, 67.04, 0.528}, {"MDG", "Africa", "Madagascar", 
  "2020-11-24", 17341., 0., 4.429, 251., 0., 0.143, 626.232, 0., 0.16, 9.064, 
  0., 0.005, 0.43, "", "", "", "", "", "", "", "", "", "", "", "", 121., 
  0.004, 0.037, 27.3, "tests performed", "", "", "", "", "", "", "", "", "", 
  37.04, 2.7691019*^7, 43.951, 19.6, 2.929, 1.686, 1416.44, 77.6, 405.994, 
  3.94, "", "", 50.54, 0.2, 67.04, 0.528}, {"MDG", "Africa", "Madagascar", 
  "2020-11-25", 17341., 0., 4.429, 251., 0., 0.143, 626.232, 0., 0.16, 9.064, 
  0., 0.005, 0.39, "", "", "", "", "", "", "", "", "", "", "", "", 116., 
  0.004, 0.038, 26.2, "tests performed", "", "", "", "", "", "", "", "", "", 
  37.04, 2.7691019*^7, 43.951, 19.6, 2.929, 1.686, 1416.44, 77.6, 405.994, 
  3.94, "", "", 50.54, 0.2, 67.04, 0.528}, {"MDG", "Africa", "Madagascar", 
  "2020-11-26", 17341., 0., 4.429, 251., 0., 0.143, 626.232, 0., 0.16, 9.064, 
  0., 0.005, 0.36, "", "", "", "", "", "", "", "", "", "", "", "", 116., 
  0.004, 0.038, 26.2, "tests performed", "", "", "", "", "", "", "", "", "", 
  37.04, 2.7691019*^7, 43.951, 19.6, 2.929, 1.686, 1416.44, 77.6, 405.994, 
  3.94, "", "", 50.54, 0.2, 67.04, 0.528}, {"MDG", "Africa", "Madagascar", 
  "2020-11-27", 17341., 0., 4.429, 251., 0., 0.143, 626.232, 0., 0.16, 9.064, 
  0., 0.005, 0.33, "", "", "", "", "", "", "", "", "", "", "", "", 116., 
  0.004, 0.038, 26.2, "tests performed", "", "", "", "", "", "", "", "", "", 
  37.04, 2.7691019*^7, 43.951, 19.6, 2.929, 1.686, 1416.44, 77.6, 405.994, 
  3.94, "", "", 50.54, 0.2, 67.04, 0.528}, {"MDG", "Africa", "Madagascar", 
  "2020-11-28", 17341., 0., 4.429, 251., 0., 0.143, 626.232, 0., 0.16, 9.064, 
  0., 0.005, 0.29, "", "", "", "", "", "", "", "", "", "", "", "", 116., 
  0.004, 0.038, 26.2, "tests performed", "", "", "", "", "", "", "", "", "", 
  37.04, 2.7691019*^7, 43.951, 19.6, 2.929, 1.686, 1416.44, 77.6, 405.994, 
  3.94, "", "", 50.54, 0.2, 67.04, 0.528}, {"MDG", "Africa", "Madagascar", 
  "2020-11-29", 17341., 0., 0., 251., 0., 0., 626.232, 0., 0., 9.064, 0., 0., 
  0.27, "", "", "", "", "", "", "", "", "", "", "", "", 116., 0.004, 0., "", 
  "tests performed", "", "", "", "", "", "", "", "", "", 37.04, 2.7691019*^7, 
  43.951, 19.6, 2.929, 1.686, 1416.44, 77.6, 405.994, 3.94, "", "", 50.54, 
  0.2, 67.04, 0.528}, {"MDG", "Africa", "Madagascar", "2020-11-30", 17341., 
  0., 0., 251., 0., 0., 626.232, 0., 0., 9.064, 0., 0., 0.27, "", "", "", "", 
  "", "", "", "", "", "", "", "", 116., 0.004, 0., "", "tests performed", "", 
  "", "", "", "", "", "", "", "", 37.04, 2.7691019*^7, 43.951, 19.6, 2.929, 
  1.686, 1416.44, 77.6, 405.994, 3.94, "", "", 50.54, 0.2, 67.04, 0.528}, 
 {"MDG", "Africa", "Madagascar", "2020-12-01", 17341., 0., 0., 251., 0., 0., 
  626.232, 0., 0., 9.064, 0., 0., 0.27, "", "", "", "", "", "", "", "", "", 
  "", "", "", 116., 0.004, 0., "", "tests performed", "", "", "", "", "", "", 
  "", "", "", 37.04, 2.7691019*^7, 43.951, 19.6, 2.929, 1.686, 1416.44, 77.6, 
  405.994, 3.94, "", "", 50.54, 0.2, 67.04, 0.528}, 
 {"MDG", "Africa", "Madagascar", "2020-12-02", 17341., 0., 0., 251., 0., 0., 
  626.232, 0., 0., 9.064, 0., 0., 0.26, "", "", "", "", "", "", "", "", "", 
  "", "", "", 116., 0.004, 0., "", "tests performed", "", "", "", "", "", "", 
  "", "", "", 37.04, 2.7691019*^7, 43.951, 19.6, 2.929, 1.686, 1416.44, 77.6, 
  405.994, 3.94, "", "", 50.54, 0.2, 67.04, 0.528}, 
 {"MDG", "Africa", "Madagascar", "2020-12-03", 17341., 0., 0., 255., 4., 
  0.571, 626.232, 0., 0., 9.209, 0.144, 0.021, 0.26, "", "", "", "", "", "", 
  "", "", "", 95472., 3.448, "", 116., 0.004, 0., "", "tests performed", "", 
  "", "", "", "", "", "", "", "", 37.04, 2.7691019*^7, 43.951, 19.6, 2.929, 
  1.686, 1416.44, 77.6, 405.994, 3.94, "", "", 50.54, 0.2, 67.04, 0.528}, 
 {"MDG", "Africa", "Madagascar", "2020-12-04", 17341., 0., 0., 255., 0., 
  0.571, 626.232, 0., 0., 9.209, 0., 0.021, 0.25, "", "", "", "", "", "", "", 
  "", "", "", "", "", 122., 0.004, 0., "", "tests performed", "", "", "", "", 
  "", "", "", "", "", 37.04, 2.7691019*^7, 43.951, 19.6, 2.929, 1.686, 
  1416.44, 77.6, 405.994, 3.94, "", "", 50.54, 0.2, 67.04, 0.528}, 
 {"MDG", "Africa", "Madagascar", "2020-12-05", 17473., 132., 18.857, 255., 
  0., 0.571, 630.999, 4.767, 0.681, 9.209, 0., 0.021, 0.24, "", "", "", "", 
  "", "", "", "", "", "", "", "", 127., 0.005, 0.148, 6.7, "tests performed", 
  "", "", "", "", "", "", "", "", "", 37.04, 2.7691019*^7, 43.951, 19.6, 
  2.929, 1.686, 1416.44, 77.6, 405.994, 3.94, "", "", 50.54, 0.2, 67.04, 
  0.528}, {"MDG", "Africa", "Madagascar", "2020-12-06", 17473., 0., 18.857, 
  255., 0., 0.571, 630.999, 0., 0.681, 9.209, 0., 0.021, 0.23, "", "", "", 
  "", "", "", "", "", "", "", "", "", 133., 0.005, 0.142, 7.1, 
  "tests performed", "", "", "", "", "", "", "", "", "", 37.04, 2.7691019*^7, 
  43.951, 19.6, 2.929, 1.686, 1416.44, 77.6, 405.994, 3.94, "", "", 50.54, 
  0.2, 67.04, 0.528}, {"MDG", "Africa", "Madagascar", "2020-12-07", 17473., 
  0., 18.857, 255., 0., 0.571, 630.999, 0., 0.681, 9.209, 0., 0.021, 0.25, 
  "", "", "", "", "", "", "", "", "", "", "", "", 139., 0.005, 0.136, 7.4, 
  "tests performed", "", "", "", "", "", "", "", "", "", 37.04, 2.7691019*^7, 
  43.951, 19.6, 2.929, 1.686, 1416.44, 77.6, 405.994, 3.94, "", "", 50.54, 
  0.2, 67.04, 0.528}, {"MDG", "Africa", "Madagascar", "2020-12-08", 17473., 
  0., 18.857, 255., 0., 0.571, 630.999, 0., 0.681, 9.209, 0., 0.021, 0.26, 
  "", "", "", "", "", "", "", "", "", "", "", "", 145., 0.005, 0.13, 7.7, 
  "tests performed", "", "", "", "", "", "", "", "", "", 37.04, 2.7691019*^7, 
  43.951, 19.6, 2.929, 1.686, 1416.44, 77.6, 405.994, 3.94, "", "", 50.54, 
  0.2, 67.04, 0.528}, {"MDG", "Africa", "Madagascar", "2020-12-09", 17473., 
  0., 18.857, 255., 0., 0.571, 630.999, 0., 0.681, 9.209, 0., 0.021, 0.28, 
  "", "", "", "", "", "", "", "", "", "", "", "", 150., 0.005, 0.126, 8., 
  "tests performed", "", "", "", "", "", "", "", "", "", 37.04, 2.7691019*^7, 
  43.951, 19.6, 2.929, 1.686, 1416.44, 77.6, 405.994, 3.94, "", "", 50.54, 
  0.2, 67.04, 0.528}, {"MDG", "Africa", "Madagascar", "2020-12-10", 17473., 
  0., 18.857, 255., 0., 0., 630.999, 0., 0.681, 9.209, 0., 0., 0.29, "", "", 
  "", "", "", "", "", "", "", 96565., 3.487, "", 156., 0.006, 0.121, 8.3, 
  "tests performed", "", "", "", "", "", "", "", "", "", 37.04, 2.7691019*^7, 
  43.951, 19.6, 2.929, 1.686, 1416.44, 77.6, 405.994, 3.94, "", "", 50.54, 
  0.2, 67.04, 0.528}, {"MDG", "Africa", "Madagascar", "2020-12-11", 17473., 
  0., 18.857, 255., 0., 0., 630.999, 0., 0.681, 9.209, 0., 0., 0.29, "", "", 
  "", "", "", "", "", "", "", "", "", "", 171., 0.006, 0.11, 9.1, 
  "tests performed", "", "", "", "", "", "", "", "", "", 37.04, 2.7691019*^7, 
  43.951, 19.6, 2.929, 1.686, 1416.44, 77.6, 405.994, 3.94, "", "", 50.54, 
  0.2, 67.04, 0.528}, {"MDG", "Africa", "Madagascar", "2020-12-12", 17587., 
  114., 16.286, 259., 4., 0.571, 635.116, 4.117, 0.588, 9.353, 0.144, 0.021, 
  0.3, "", "", "", "", "", "", "", "", "", "", "", "", 185., 0.007, 0.088, 
  11.4, "tests performed", "", "", "", "", "", "", "", "", "", 37.04, 
  2.7691019*^7, 43.951, 19.6, 2.929, 1.686, 1416.44, 77.6, 405.994, 3.94, "", 
  "", 50.54, 0.2, 67.04, 0.528}, {"MDG", "Africa", "Madagascar", 
  "2020-12-13", 17587., 0., 16.286, 259., 0., 0.571, 635.116, 0., 0.588, 
  9.353, 0., 0.021, 0.31, "", "", "", "", "", "", "", "", "", "", "", "", 
  200., 0.007, 0.081, 12.3, "tests performed", "", "", "", "", "", "", "", 
  "", "", 37.04, 2.7691019*^7, 43.951, 19.6, 2.929, 1.686, 1416.44, 77.6, 
  405.994, 3.94, "", "", 50.54, 0.2, 67.04, 0.528}, 
 {"MDG", "Africa", "Madagascar", "2020-12-14", 17587., 0., 16.286, 259., 0., 
  0.571, 635.116, 0., 0.588, 9.353, 0., 0.021, 0.34, "", "", "", "", "", "", 
  "", "", "", "", "", "", 214., 0.008, 0.076, 13.1, "tests performed", "", 
  "", "", "", "", "", "", "", "", 37.04, 2.7691019*^7, 43.951, 19.6, 2.929, 
  1.686, 1416.44, 77.6, 405.994, 3.94, "", "", 50.54, 0.2, 67.04, 0.528}, 
 {"MDG", "Africa", "Madagascar", "2020-12-15", 17587., 0., 16.286, 259., 0., 
  0.571, 635.116, 0., 0.588, 9.353, 0., 0.021, 0.38, "", "", "", "", "", "", 
  "", "", "", "", "", "", 229., 0.008, 0.071, 14.1, "tests performed", "", 
  "", "", "", "", "", "", "", "", 37.04, 2.7691019*^7, 43.951, 19.6, 2.929, 
  1.686, 1416.44, 77.6, 405.994, 3.94, "", "", 50.54, 0.2, 67.04, 0.528}, 
 {"MDG", "Africa", "Madagascar", "2020-12-16", 17587., 0., 16.286, 259., 0., 
  0.571, 635.116, 0., 0.588, 9.353, 0., 0.021, 0.41, "", "", "", "", "", "", 
  "", "", "", "", "", "", 243., 0.009, 0.067, 14.9, "tests performed", "", 
  "", "", "", "", "", "", "", "", 37.04, 2.7691019*^7, 43.951, 19.6, 2.929, 
  1.686, 1416.44, 77.6, 405.994, 3.94, "", "", 50.54, 0.2, 67.04, 0.528}, 
 {"MDG", "Africa", "Madagascar", "2020-12-17", 17587., 0., 16.286, 259., 0., 
  0.571, 635.116, 0., 0.588, 9.353, 0., 0.021, 0.45, "", "", "", "", "", "", 
  "", "", "", 98369., 3.552, "", 258., 0.009, 0.063, 15.8, "tests performed", 
  "", "", "", "", "", "", "", "", "", 37.04, 2.7691019*^7, 43.951, 19.6, 
  2.929, 1.686, 1416.44, 77.6, 405.994, 3.94, "", "", 50.54, 0.2, 67.04, 
  0.528}, {"MDG", "Africa", "Madagascar", "2020-12-18", 17587., 0., 16.286, 
  259., 0., 0.571, 635.116, 0., 0.588, 9.353, 0., 0.021, 0.48, "", "", "", 
  "", "", "", "", "", "", "", "", "", 255., 0.009, 0.064, 15.7, 
  "tests performed", "", "", "", "", "", "", "", "", "", 37.04, 2.7691019*^7, 
  43.951, 19.6, 2.929, 1.686, 1416.44, 77.6, 405.994, 3.94, "", "", 50.54, 
  0.2, 67.04, 0.528}, {"MDG", "Africa", "Madagascar", "2020-12-19", 17587., 
  0., 0., 259., 0., 0., 635.116, 0., 0., 9.353, 0., 0., 0.51, "", "", "", "", 
  "", "", "", "", "", "", "", "", 253., 0.009, 0., "", "tests performed", "", 
  "", "", "", "", "", "", "", "", 37.04, 2.7691019*^7, 43.951, 19.6, 2.929, 
  1.686, 1416.44, 77.6, 405.994, 3.94, "", "", 50.54, 0.2, 67.04, 0.528}, 
 {"MDG", "Africa", "Madagascar", "2020-12-20", 17633., 46., 6.571, 260., 1., 
  0.143, 636.777, 1.661, 0.237, 9.389, 0.036, 0.005, 0.56, "", "", "", "", 
  "", "", "", "", "", "", "", "", 251., 0.009, 0.026, 38.2, 
  "tests performed", "", "", "", "", "", "", "", "", "", 37.04, 2.7691019*^7, 
  43.951, 19.6, 2.929, 1.686, 1416.44, 77.6, 405.994, 3.94, "", "", 50.54, 
  0.2, 67.04, 0.528}, {"MDG", "Africa", "Madagascar", "2020-12-21", 17633., 
  0., 6.571, 260., 0., 0.143, 636.777, 0., 0.237, 9.389, 0., 0.005, 0.56, "", 
  "", "", "", "", "", "", "", "", "", "", "", 249., 0.009, 0.026, 37.9, 
  "tests performed", "", "", "", "", "", "", "", "", "", 37.04, 2.7691019*^7, 
  43.951, 19.6, 2.929, 1.686, 1416.44, 77.6, 405.994, 3.94, "", "", 50.54, 
  0.2, 67.04, 0.528}, {"MDG", "Africa", "Madagascar", "2020-12-22", 17633., 
  0., 6.571, 260., 0., 0.143, 636.777, 0., 0.237, 9.389, 0., 0.005, 0.56, "", 
  "", "", "", "", "", "", "", "", "", "", "", 246., 0.009, 0.027, 37.4, 
  "tests performed", "", "", "", "", "", "", "", "", "", 37.04, 2.7691019*^7, 
  43.951, 19.6, 2.929, 1.686, 1416.44, 77.6, 405.994, 3.94, "", "", 50.54, 
  0.2, 67.04, 0.528}, {"MDG", "Africa", "Madagascar", "2020-12-23", 17633., 
  0., 6.571, 260., 0., 0.143, 636.777, 0., 0.237, 9.389, 0., 0.005, 0.56, "", 
  "", "", "", "", "", "", "", "", "", "", "", 244., 0.009, 0.027, 37.1, 
  "tests performed", "", "", "", "", "", "", "", "", "", 37.04, 2.7691019*^7, 
  43.951, 19.6, 2.929, 1.686, 1416.44, 77.6, 405.994, 3.94, "", "", 50.54, 
  0.2, 67.04, 0.528}, {"MDG", "Africa", "Madagascar", "2020-12-24", 17633., 
  0., 6.571, 260., 0., 0.143, 636.777, 0., 0.237, 9.389, 0., 0.005, 0.56, "", 
  "", "", "", "", "", "", "", "", "", "", "", 242., 0.009, 0.027, 36.8, 
  "tests performed", "", "", "", "", "", "", "", "", "", 37.04, 2.7691019*^7, 
  43.951, 19.6, 2.929, 1.686, 1416.44, 77.6, 405.994, 3.94, "", "", 50.54, 
  0.2, 67.04, 0.528}, {"MDG", "Africa", "Madagascar", "2020-12-25", 17633., 
  0., 6.571, 260., 0., 0.143, 636.777, 0., 0.237, 9.389, 0., 0.005, 0.56, "", 
  "", "", "", "", "", "", "", "", 100305., 3.622, "", 242., 0.009, 0.027, 
  36.8, "tests performed", "", "", "", "", "", "", "", "", "", 37.04, 
  2.7691019*^7, 43.951, 19.6, 2.929, 1.686, 1416.44, 77.6, 405.994, 3.94, "", 
  "", 50.54, 0.2, 67.04, 0.528}, {"MDG", "Africa", "Madagascar", 
  "2020-12-26", 17633., 0., 6.571, 260., 0., 0.143, 636.777, 0., 0.237, 
  9.389, 0., 0.005, 0.56, "", "", "", "", "", "", "", "", "", "", "", "", 
  226., 0.008, 0.029, 34.4, "tests performed", "", "", "", "", "", "", "", 
  "", "", 37.04, 2.7691019*^7, 43.951, 19.6, 2.929, 1.686, 1416.44, 77.6, 
  405.994, 3.94, "", "", 50.54, 0.2, 67.04, 0.528}, 
 {"MDG", "Africa", "Madagascar", "2020-12-27", 17714., 81., 11.571, 261., 1., 
  0.143, 639.702, 2.925, 0.418, 9.425, 0.036, 0.005, 0.58, "", "", "", "", 
  "", "", "", "", "", "", "", "", 210., 0.008, 0.055, 18.1, 
  "tests performed", "", "", "", "", "", "", "", "", "", 37.04, 2.7691019*^7, 
  43.951, 19.6, 2.929, 1.686, 1416.44, 77.6, 405.994, 3.94, "", "", 50.54, 
  0.2, 67.04, 0.528}, {"MDG", "Africa", "Madagascar", "2020-12-28", 17714., 
  0., 11.571, 261., 0., 0.143, 639.702, 0., 0.418, 9.425, 0., 0.005, 0.6, "", 
  "", "", "", "", "", "", "", "", "", "", "", 194., 0.007, 0.06, 16.8, 
  "tests performed", "", "", "", "", "", "", "", "", "", 37.04, 2.7691019*^7, 
  43.951, 19.6, 2.929, 1.686, 1416.44, 77.6, 405.994, 3.94, "", "", 50.54, 
  0.2, 67.04, 0.528}, {"MDG", "Africa", "Madagascar", "2020-12-29", 17714., 
  0., 11.571, 261., 0., 0.143, 639.702, 0., 0.418, 9.425, 0., 0.005, 0.62, 
  "", "", "", "", "", "", "", "", "", "", "", "", 179., 0.006, 0.065, 15.5, 
  "tests performed", "", "", "", "", "", "", "", "", "", 37.04, 2.7691019*^7, 
  43.951, 19.6, 2.929, 1.686, 1416.44, 77.6, 405.994, 3.94, "", "", 50.54, 
  0.2, 67.04, 0.528}, {"MDG", "Africa", "Madagascar", "2020-12-30", 17714., 
  0., 11.571, 261., 0., 0.143, 639.702, 0., 0.418, 9.425, 0., 0.005, 0.65, 
  "", "", "", "", "", "", "", "", "", "", "", "", 163., 0.006, 0.071, 14.1, 
  "tests performed", "", "", "", "", "", "", "", "", "", 37.04, 2.7691019*^7, 
  43.951, 19.6, 2.929, 1.686, 1416.44, 77.6, 405.994, 3.94, "", "", 50.54, 
  0.2, 67.04, 0.528}, {"MDG", "Africa", "Madagascar", "2020-12-31", 17714., 
  0., 11.571, 261., 0., 0.143, 639.702, 0., 0.418, 9.425, 0., 0.005, 0.67, 
  "", "", "", "", "", "", "", "", "", "", "", "", 147., 0.005, 0.079, 12.7, 
  "tests performed", "", "", "", "", "", "", "", "", "", 37.04, 2.7691019*^7, 
  43.951, 19.6, 2.929, 1.686, 1416.44, 77.6, 405.994, 3.94, "", "", 50.54, 
  0.2, 67.04, 0.528}, {"MDG", "Africa", "Madagascar", "2021-01-01", 17714., 
  0., 11.571, 261., 0., 0.143, 639.702, 0., 0.418, 9.425, 0., 0.005, 0.7, "", 
  "", "", "", "", "", "", "", "", 101223., 3.655, "", 131., 0.005, 0.088, 
  11.3, "tests performed", "", "", "", "", "", "", "", "", "", 37.04, 
  2.7691019*^7, 43.951, 19.6, 2.929, 1.686, 1416.44, 77.6, 405.994, 3.94, "", 
  "", 50.54, 0.2, 67.04, 0.528}, {"MDG", "Africa", "Madagascar", 
  "2021-01-02", 17767., 53., 19.143, 262., 1., 0.286, 641.616, 1.914, 0.691, 
  9.462, 0.036, 0.01, 0.72, "", "", "", "", "", "", "", "", "", "", "", "", 
  145., 0.005, 0.132, 7.6, "tests performed", "", "", "", "", "", "", "", "", 
  "", 37.04, 2.7691019*^7, 43.951, 19.6, 2.929, 1.686, 1416.44, 77.6, 
  405.994, 3.94, "", "", 50.54, 0.2, 67.04, 0.528}, 
 {"MDG", "Africa", "Madagascar", "2021-01-03", 17767., 0., 7.571, 262., 0., 
  0.143, 641.616, 0., 0.273, 9.462, 0., 0.005, 0.67, "", "", "", "", "", "", 
  "", "", "", "", "", "", 159., 0.006, 0.048, 21., "tests performed", "", "", 
  "", "", "", "", "", "", "", 37.04, 2.7691019*^7, 43.951, 19.6, 2.929, 
  1.686, 1416.44, 77.6, 405.994, 3.94, "", "", 50.54, 0.2, 67.04, 0.528}, 
 {"MDG", "Africa", "Madagascar", "2021-01-04", 17767., 0., 7.571, 262., 0., 
  0.143, 641.616, 0., 0.273, 9.462, 0., 0.005, 0.65, "", "", "", "", "", "", 
  "", "", "", "", "", "", 173., 0.006, 0.044, 22.9, "tests performed", "", 
  "", "", "", "", "", "", "", "", 37.04, 2.7691019*^7, 43.951, 19.6, 2.929, 
  1.686, 1416.44, 77.6, 405.994, 3.94, "", "", 50.54, 0.2, 67.04, 0.528}, 
 {"MDG", "Africa", "Madagascar", "2021-01-05", 17767., 0., 7.571, 262., 0., 
  0.143, 641.616, 0., 0.273, 9.462, 0., 0.005, 0.64, "", "", "", "", "", "", 
  "", "", "", "", "", "", 187., 0.007, 0.04, 24.7, "tests performed", "", "", 
  "", "", "", "", "", "", "", 37.04, 2.7691019*^7, 43.951, 19.6, 2.929, 
  1.686, 1416.44, 77.6, 405.994, 3.94, "", "", 50.54, 0.2, 67.04, 0.528}, 
 {"MDG", "Africa", "Madagascar", "2021-01-06", 17767., 0., 7.571, 262., 0., 
  0.143, 641.616, 0., 0.273, 9.462, 0., 0.005, 0.62, "", "", "", "", "", "", 
  "", "", "", "", "", "", 201., 0.007, 0.038, 26.5, "tests performed", "", 
  "", "", "", "", "", "", "", "", 37.04, 2.7691019*^7, 43.951, 19.6, 2.929, 
  1.686, 1416.44, 77.6, 405.994, 3.94, "", "", 50.54, 0.2, 67.04, 0.528}, 
 {"MDG", "Africa", "Madagascar", "2021-01-07", 17767., 0., 7.571, 262., 0., 
  0.143, 641.616, 0., 0.273, 9.462, 0., 0.005, 0.61, "", "", "", "", "", "", 
  "", "", "", "", "", "", 216., 0.008, 0.035, 28.5, "tests performed", "", 
  "", "", "", "", "", "", "", "", 37.04, 2.7691019*^7, 43.951, 19.6, 2.929, 
  1.686, 1416.44, 77.6, 405.994, 3.94, "", "", 50.54, 0.2, 67.04, 0.528}, 
 {"MDG", "Africa", "Madagascar", "2021-01-08", 17767., 0., 7.571, 262., 0., 
  0.143, 641.616, 0., 0.273, 9.462, 0., 0.005, 0.6, "", "", "", "", "", "", 
  "", "", "", 102830., 3.713, "", 230., 0.008, 0.033, 30.4, 
  "tests performed", "", "", "", "", "", "", "", "", "", 37.04, 2.7691019*^7, 
  43.951, 19.6, 2.929, 1.686, 1416.44, 77.6, 405.994, 3.94, "", "", 50.54, 
  0.2, 67.04, 0.528}, {"MDG", "Africa", "Madagascar", "2021-01-09", 17767., 
  0., 0., 262., 0., 0., 641.616, 0., 0., 9.462, 0., 0., 0.59, "", "", "", "", 
  "", "", "", "", "", "", "", "", 248., 0.009, 0., "", "tests performed", "", 
  "", "", "", "", "", "", "", "", 37.04, 2.7691019*^7, 43.951, 19.6, 2.929, 
  1.686, 1416.44, 77.6, 405.994, 3.94, "", "", 50.54, 0.2, 67.04, 0.528}, 
 {"MDG", "Africa", "Madagascar", "2021-01-10", 18001., 234., 33.429, 267., 
  5., 0.714, 650.066, 8.45, 1.207, 9.642, 0.181, 0.026, 0.6, "", "", "", "", 
  "", "", "", "", "", "", "", "", 267., 0.01, 0.125, 8., "tests performed", 
  "", "", "", "", "", "", "", "", "", 37.04, 2.7691019*^7, 43.951, 19.6, 
  2.929, 1.686, 1416.44, 77.6, 405.994, 3.94, "", "", 50.54, 0.2, 67.04, 
  0.528}, {"MDG", "Africa", "Madagascar", "2021-01-11", 18001., 0., 33.429, 
  267., 0., 0.714, 650.066, 0., 1.207, 9.642, 0., 0.026, 0.6, "", "", "", "", 
  "", "", "", "", "", "", "", "", 285., 0.01, 0.117, 8.5, "tests performed", 
  "", "", "", "", "", "", "", "", "", 37.04, 2.7691019*^7, 43.951, 19.6, 
  2.929, 1.686, 1416.44, 77.6, 405.994, 3.94, "", "", 50.54, 0.2, 67.04, 
  0.528}, {"MDG", "Africa", "Madagascar", "2021-01-12", 18001., 0., 33.429, 
  267., 0., 0.714, 650.066, 0., 1.207, 9.642, 0., 0.026, 0.61, "", "", "", 
  "", "", "", "", "", "", "", "", "", 303., 0.011, 0.11, 9.1, 
  "tests performed", "", "", "", "", "", "", "", "", "", 37.04, 2.7691019*^7, 
  43.951, 19.6, 2.929, 1.686, 1416.44, 77.6, 405.994, 3.94, "", "", 50.54, 
  0.2, 67.04, 0.528}, {"MDG", "Africa", "Madagascar", "2021-01-13", 18001., 
  0., 33.429, 267., 0., 0.714, 650.066, 0., 1.207, 9.642, 0., 0.026, 0.61, 
  "", "", "", "", "", "", "", "", "", "", "", "", 322., 0.012, 0.104, 9.6, 
  "tests performed", "", "", "", "", "", "", "", "", "", 37.04, 2.7691019*^7, 
  43.951, 19.6, 2.929, 1.686, 1416.44, 77.6, 405.994, 3.94, "", "", 50.54, 
  0.2, 67.04, 0.528}, {"MDG", "Africa", "Madagascar", "2021-01-14", 18001., 
  0., 33.429, 267., 0., 0.714, 650.066, 0., 1.207, 9.642, 0., 0.026, 0.61, 
  "", "", "", "", "", "", "", "", "", "", "", "", 340., 0.012, 0.098, 10.2, 
  "tests performed", "", "", "", "", "", "", "", "", "", 37.04, 2.7691019*^7, 
  43.951, 19.6, 2.929, 1.686, 1416.44, 77.6, 405.994, 3.94, "", "", 50.54, 
  0.2, 67.04, 0.528}, {"MDG", "Africa", "Madagascar", "2021-01-15", 18001., 
  0., 33.429, 267., 0., 0.714, 650.066, 0., 1.207, 9.642, 0., 0.026, 0.62, 
  "", "", "", "", "", "", "", "", "", 105342., 3.804, "", 359., 0.013, 0.093, 
  10.7, "tests performed", "", "", "", "", "", "", "", "", "", 37.04, 
  2.7691019*^7, 43.951, 19.6, 2.929, 1.686, 1416.44, 77.6, 405.994, 3.94, "", 
  "", 50.54, 0.2, 67.04, 0.528}, {"MDG", "Africa", "Madagascar", 
  "2021-01-16", 18001., 0., 33.429, 267., 0., 0.714, 650.066, 0., 1.207, 
  9.642, 0., 0.026, 0.63, "", "", "", "", "", "", "", "", "", "", "", "", 
  368., 0.013, 0.091, 11., "tests performed", "", "", "", "", "", "", "", "", 
  "", 37.04, 2.7691019*^7, 43.951, 19.6, 2.929, 1.686, 1416.44, 77.6, 
  405.994, 3.94, "", "", 50.54, 0.2, 67.04, 0.528}, 
 {"MDG", "Africa", "Madagascar", "2021-01-17", 18301., 300., 42.857, 273., 
  6., 0.857, 660.9, 10.834, 1.548, 9.859, 0.217, 0.031, 0.64, "", "", "", "", 
  "", "", "", "", "", "", "", "", 377., 0.014, 0.114, 8.8, "tests performed", 
  "", "", "", "", "", "", "", "", "", 37.04, 2.7691019*^7, 43.951, 19.6, 
  2.929, 1.686, 1416.44, 77.6, 405.994, 3.94, "", "", 50.54, 0.2, 67.04, 
  0.528}, {"MDG", "Africa", "Madagascar", "2021-01-18", 18301., 0., 42.857, 
  273., 0., 0.857, 660.9, 0., 1.548, 9.859, 0., 0.031, 0.66, "", "", "", "", 
  "", "", "", "", "", "", "", "", 387., 0.014, 0.111, 9., "tests performed", 
  "", "", "", "", "", "", "", "", "", 37.04, 2.7691019*^7, 43.951, 19.6, 
  2.929, 1.686, 1416.44, 77.6, 405.994, 3.94, "", "", 50.54, 0.2, 67.04, 
  0.528}, {"MDG", "Africa", "Madagascar", "2021-01-19", 18301., 0., 42.857, 
  273., 0., 0.857, 660.9, 0., 1.548, 9.859, 0., 0.031, 0.67, "", "", "", "", 
  "", "", "", "", "", "", "", "", 396., 0.014, 0.108, 9.2, "tests performed", 
  "", "", "", "", "", "", "", "", "", 37.04, 2.7691019*^7, 43.951, 19.6, 
  2.929, 1.686, 1416.44, 77.6, 405.994, 3.94, "", "", 50.54, 0.2, 67.04, 
  0.528}, {"MDG", "Africa", "Madagascar", "2021-01-20", 18301., 0., 42.857, 
  273., 0., 0.857, 660.9, 0., 1.548, 9.859, 0., 0.031, 0.68, "", "", "", "", 
  "", "", "", "", "", "", "", "", 405., 0.015, 0.106, 9.5, "tests performed", 
  "", "", "", "", "", "", "", "", "", 37.04, 2.7691019*^7, 43.951, 19.6, 
  2.929, 1.686, 1416.44, 77.6, 405.994, 3.94, "", "", 50.54, 0.2, 67.04, 
  0.528}, {"MDG", "Africa", "Madagascar", "2021-01-21", 18301., 0., 42.857, 
  273., 0., 0.857, 660.9, 0., 1.548, 9.859, 0., 0.031, 0.7, "", "", "", "", 
  "", "", "", "", "", "", "", "", 415., 0.015, 0.103, 9.7, "tests performed", 
  "", "", "", "", "", "", "", "", "", 37.04, 2.7691019*^7, 43.951, 19.6, 
  2.929, 1.686, 1416.44, 77.6, 405.994, 3.94, "", "", 50.54, 0.2, 67.04, 
  0.528}, {"MDG", "Africa", "Madagascar", "2021-01-22", 18301., 0., 42.857, 
  273., 0., 0.857, 660.9, 0., 1.548, 9.859, 0., 0.031, 0.72, "", "", "", "", 
  "", "", "", "", "", 108310., 3.911, "", 424., 0.015, 0.101, 9.9, 
  "tests performed", "", "", "", "", "", "", "", "", "", 37.04, 2.7691019*^7, 
  43.951, 19.6, 2.929, 1.686, 1416.44, 77.6, 405.994, 3.94, "", "", 50.54, 
  0.2, 67.04, 0.528}, {"MDG", "Africa", "Madagascar", "2021-01-23", 18301., 
  0., 42.857, 273., 0., 0.857, 660.9, 0., 1.548, 9.859, 0., 0.031, 0.74, "", 
  "", "", "", "", "", "", "", "", "", "", "", 432., 0.016, 0.099, 10.1, 
  "tests performed", "", "", "", "", "", "", "", "", "", 37.04, 2.7691019*^7, 
  43.951, 19.6, 2.929, 1.686, 1416.44, 77.6, 405.994, 3.94, "", "", 50.54, 
  0.2, 67.04, 0.528}, {"MDG", "Africa", "Madagascar", "2021-01-24", 18743., 
  442., 63.143, 279., 6., 0.857, 676.862, 15.962, 2.28, 10.075, 0.217, 0.031, 
  0.76, "", "", "", "", "", "", "", "", "", "", "", "", 441., 0.016, 0.143, 
  7., "tests performed", "", "", "", "", "", "", "", "", "", 37.04, 
  2.7691019*^7, 43.951, 19.6, 2.929, 1.686, 1416.44, 77.6, 405.994, 3.94, "", 
  "", 50.54, 0.2, 67.04, 0.528}, {"MDG", "Africa", "Madagascar", 
  "2021-01-25", 18743., 0., 63.143, 279., 0., 0.857, 676.862, 0., 2.28, 
  10.075, 0., 0.031, 0.79, "", "", "", "", "", "", "", "", "", "", "", "", 
  449., 0.016, 0.141, 7.1, "tests performed", "", "", "", "", "", "", "", "", 
  "", 37.04, 2.7691019*^7, 43.951, 19.6, 2.929, 1.686, 1416.44, 77.6, 
  405.994, 3.94, "", "", 50.54, 0.2, 67.04, 0.528}, 
 {"MDG", "Africa", "Madagascar", "2021-01-26", 18743., 0., 63.143, 279., 0., 
  0.857, 676.862, 0., 2.28, 10.075, 0., 0.031, 0.81, "", "", "", "", "", "", 
  "", "", "", "", "", "", 457., 0.017, 0.138, 7.2, "tests performed", "", "", 
  "", "", "", "", "", "", "", 37.04, 2.7691019*^7, 43.951, 19.6, 2.929, 
  1.686, 1416.44, 77.6, 405.994, 3.94, "", "", 50.54, 0.2, 67.04, 0.528}, 
 {"MDG", "Africa", "Madagascar", "2021-01-27", 18743., 0., 63.143, 279., 0., 
  0.857, 676.862, 0., 2.28, 10.075, 0., 0.031, 0.83, "", "", "", "", "", "", 
  "", "", "", "", "", "", 466., 0.017, 0.136, 7.4, "tests performed", "", "", 
  "", "", "", "", "", "", "", 37.04, 2.7691019*^7, 43.951, 19.6, 2.929, 
  1.686, 1416.44, 77.6, 405.994, 3.94, "", "", 50.54, 0.2, 67.04, 0.528}, 
 {"MDG", "Africa", "Madagascar", "2021-01-28", 18743., 0., 63.143, 279., 0., 
  0.857, 676.862, 0., 2.28, 10.075, 0., 0.031, 0.86, "", "", "", "", "", "", 
  "", "", "", "", "", "", 474., 0.017, 0.133, 7.5, "tests performed", "", "", 
  "", "", "", "", "", "", "", 37.04, 2.7691019*^7, 43.951, 19.6, 2.929, 
  1.686, 1416.44, 77.6, 405.994, 3.94, "", "", 50.54, 0.2, 67.04, 0.528}, 
 {"MDG", "Africa", "Madagascar", "2021-01-29", 18743., 0., 63.143, 279., 0., 
  0.857, 676.862, 0., 2.28, 10.075, 0., 0.031, 0.9, "", "", "", "", "", "", 
  "", "", "", 111686., 4.033, "", 482., 0.017, 0.131, 7.6, "tests performed", 
  "", "", "", "", "", "", "", "", "", 37.04, 2.7691019*^7, 43.951, 19.6, 
  2.929, 1.686, 1416.44, 77.6, 405.994, 3.94, "", "", 50.54, 0.2, 67.04, 
  0.528}, {"MDG", "Africa", "Madagascar", "2021-01-30", 18743., 0., 63.143, 
  279., 0., 0.857, 676.862, 0., 2.28, 10.075, 0., 0.031, 0.94, "", "", "", 
  "", "", "", "", "", "", "", "", "", 466., 0.017, 0.136, 7.4, 
  "tests performed", "", "", "", "", "", "", "", "", "", 37.04, 2.7691019*^7, 
  43.951, 19.6, 2.929, 1.686, 1416.44, 77.6, 405.994, 3.94, "", "", 50.54, 
  0.2, 67.04, 0.528}, {"MDG", "Africa", "Madagascar", "2021-01-31", 19065., 
  322., 46., 281., 2., 0.286, 688.49, 11.628, 1.661, 10.148, 0.072, 0.01, 
  0.98, "", "", "", "", "", "", "", "", "", "", "", "", 450., 0.016, 0.102, 
  9.8, "tests performed", "", "", "", "", "", "", "", "", "", 37.04, 
  2.7691019*^7, 43.951, 19.6, 2.929, 1.686, 1416.44, 77.6, 405.994, 3.94, "", 
  "", 50.54, 0.2, 67.04, 0.528}, {"MDG", "Africa", "Madagascar", 
  "2021-02-01", 19065., 0., 46., 281., 0., 0.286, 688.49, 0., 1.661, 10.148, 
  0., 0.01, 0.96, "", "", "", "", "", "", "", "", "", "", "", "", 435., 
  0.016, 0.106, 9.5, "tests performed", "", "", "", "", "", "", "", "", "", 
  37.04, 2.7691019*^7, 43.951, 19.6, 2.929, 1.686, 1416.44, 77.6, 405.994, 
  3.94, "", "", 50.54, 0.2, 67.04, 0.528}, {"MDG", "Africa", "Madagascar", 
  "2021-02-02", 19065., 0., 46., 281., 0., 0.286, 688.49, 0., 1.661, 10.148, 
  0., 0.01, 0.93, "", "", "", "", "", "", "", "", "", "", "", "", 419., 
  0.015, 0.11, 9.1, "tests performed", "", "", "", "", "", "", "", "", "", 
  37.04, 2.7691019*^7, 43.951, 19.6, 2.929, 1.686, 1416.44, 77.6, 405.994, 
  3.94, "", "", 50.54, 0.2, 67.04, 0.528}, {"MDG", "Africa", "Madagascar", 
  "2021-02-03", 19065., 0., 46., 281., 0., 0.286, 688.49, 0., 1.661, 10.148, 
  0., 0.01, 0.9, "", "", "", "", "", "", "", "", "", "", "", "", 403., 0.015, 
  0.114, 8.8, "tests performed", "", "", "", "", "", "", "", "", "", 37.04, 
  2.7691019*^7, 43.951, 19.6, 2.929, 1.686, 1416.44, 77.6, 405.994, 3.94, "", 
  "", 50.54, 0.2, 67.04, 0.528}, {"MDG", "Africa", "Madagascar", 
  "2021-02-04", 19065., 0., 46., 281., 0., 0.286, 688.49, 0., 1.661, 10.148, 
  0., 0.01, 0.88, "", "", "", "", "", "", "", "", "", "", "", "", 387., 
  0.014, 0.119, 8.4, "tests performed", "", "", "", "", "", "", "", "", "", 
  37.04, 2.7691019*^7, 43.951, 19.6, 2.929, 1.686, 1416.44, 77.6, 405.994, 
  3.94, "", "", 50.54, 0.2, 67.04, 0.528}, {"MDG", "Africa", "Madagascar", 
  "2021-02-05", 19065., 0., 46., 281., 0., 0.286, 688.49, 0., 1.661, 10.148, 
  0., 0.01, 0.87, "", "", "", "", "", "", "", "", "", 114282., 4.127, "", 
  371., 0.013, 0.124, 8.1, "tests performed", "", "", "", "", "", "", "", "", 
  "", 37.04, 2.7691019*^7, 43.951, 19.6, 2.929, 1.686, 1416.44, 77.6, 
  405.994, 3.94, "", "", 50.54, 0.2, 67.04, 0.528}, 
 {"MDG", "Africa", "Madagascar", "2021-02-06", 19065., 0., 46., 281., 0., 
  0.286, 688.49, 0., 1.661, 10.148, 0., 0.01, 0.87, "", "", "", "", "", "", 
  "", "", "", "", "", "", 368., 0.013, 0.125, 8., "tests performed", "", "", 
  "", "", "", "", "", "", "", 37.04, 2.7691019*^7, 43.951, 19.6, 2.929, 
  1.686, 1416.44, 77.6, 405.994, 3.94, "", "", 50.54, 0.2, 67.04, 0.528}, 
 {"MDG", "Africa", "Madagascar", "2021-02-07", 19360., 295., 42.143, 285., 
  4., 0.571, 699.144, 10.653, 1.522, 10.292, 0.144, 0.021, 0.86, "", "", "", 
  "", "", "", "", "", "", "", "", "", 365., 0.013, 0.115, 8.7, 
  "tests performed", "", "", "", "", "", "", "", "", "", 37.04, 2.7691019*^7, 
  43.951, 19.6, 2.929, 1.686, 1416.44, 77.6, 405.994, 3.94, "", "", 50.54, 
  0.2, 67.04, 0.528}, {"MDG", "Africa", "Madagascar", "2021-02-08", 19360., 
  0., 42.143, 285., 0., 0.571, 699.144, 0., 1.522, 10.292, 0., 0.021, 0.85, 
  "", "", "", "", "", "", "", "", "", "", "", "", 362., 0.013, 0.116, 8.6, 
  "tests performed", "", "", "", "", "", "", "", "", "", 37.04, 2.7691019*^7, 
  43.951, 19.6, 2.929, 1.686, 1416.44, 77.6, 405.994, 3.94, "", "", 50.54, 
  0.2, 67.04, 0.528}, {"MDG", "Africa", "Madagascar", "2021-02-09", 19360., 
  0., 42.143, 285., 0., 0.571, 699.144, 0., 1.522, 10.292, 0., 0.021, 0.85, 
  "", "", "", "", "", "", "", "", "", "", "", "", 360., 0.013, 0.117, 8.5, 
  "tests performed", "", "", "", "", "", "", "", "", "", 37.04, 2.7691019*^7, 
  43.951, 19.6, 2.929, 1.686, 1416.44, 77.6, 405.994, 3.94, "", "", 50.54, 
  0.2, 67.04, 0.528}, {"MDG", "Africa", "Madagascar", "2021-02-10", 19360., 
  0., 42.143, 285., 0., 0.571, 699.144, 0., 1.522, 10.292, 0., 0.021, 0.84, 
  "", "", "", "", "", "", "", "", "", "", "", "", 357., 0.013, 0.118, 8.5, 
  "tests performed", "", "", "", "", "", "", "", "", "", 37.04, 2.7691019*^7, 
  43.951, 19.6, 2.929, 1.686, 1416.44, 77.6, 405.994, 3.94, "", "", 50.54, 
  0.2, 67.04, 0.528}, {"MDG", "Africa", "Madagascar", "2021-02-11", 19360., 
  0., 42.143, 285., 0., 0.571, 699.144, 0., 1.522, 10.292, 0., 0.021, 0.84, 
  "", "", "", "", "", "", "", "", "", "", "", "", 354., 0.013, 0.119, 8.4, 
  "tests performed", "", "", "", "", "", "", "", "", "", 37.04, 2.7691019*^7, 
  43.951, 19.6, 2.929, 1.686, 1416.44, 77.6, 405.994, 3.94, "", "", 50.54, 
  0.2, 67.04, 0.528}, {"MDG", "Africa", "Madagascar", "2021-02-12", 19360., 
  0., 42.143, 285., 0., 0.571, 699.144, 0., 1.522, 10.292, 0., 0.021, 0.85, 
  "", "", "", "", "", "", "", "", "", 116740., 4.216, "", 351., 0.013, 0.12, 
  8.3, "tests performed", "", "", "", "", "", "", "", "", "", 37.04, 
  2.7691019*^7, 43.951, 19.6, 2.929, 1.686, 1416.44, 77.6, 405.994, 3.94, "", 
  "", 50.54, 0.2, 67.04, 0.528}, {"MDG", "Africa", "Madagascar", 
  "2021-02-13", 19360., 0., 42.143, 285., 0., 0.571, 699.144, 0., 1.522, 
  10.292, 0., 0.021, 0.86, "", "", "", "", "", "", "", "", "", "", "", "", 
  360., 0.013, 0.117, 8.5, "tests performed", "", "", "", "", "", "", "", "", 
  "", 37.04, 2.7691019*^7, 43.951, 19.6, 2.929, 1.686, 1416.44, 77.6, 
  405.994, 3.94, "", "", 50.54, 0.2, 67.04, 0.528}, 
 {"MDG", "Africa", "Madagascar", "2021-02-14", 19598., 238., 34., 292., 7., 
  1., 707.738, 8.595, 1.228, 10.545, 0.253, 0.036, 0.88, "", "", "", "", "", 
  "", "", "", "", "", "", "", 368., 0.013, 0.092, 10.8, "tests performed", 
  "", "", "", "", "", "", "", "", "", 37.04, 2.7691019*^7, 43.951, 19.6, 
  2.929, 1.686, 1416.44, 77.6, 405.994, 3.94, "", "", 50.54, 0.2, 67.04, 
  0.528}, {"MDG", "Africa", "Madagascar", "2021-02-15", 19598., 0., 34., 
  292., 0., 1., 707.738, 0., 1.228, 10.545, 0., 0.036, 0.83, "", "", "", "", 
  "", "", "", "", "", "", "", "", 376., 0.014, 0.09, 11.1, "tests performed", 
  "", "", "", "", "", "", "", "", "", 37.04, 2.7691019*^7, 43.951, 19.6, 
  2.929, 1.686, 1416.44, 77.6, 405.994, 3.94, "", "", 50.54, 0.2, 67.04, 
  0.528}, {"MDG", "Africa", "Madagascar", "2021-02-16", 19598., 0., 34., 
  292., 0., 1., 707.738, 0., 1.228, 10.545, 0., 0.036, 0.78, "", "", "", "", 
  "", "", "", "", "", "", "", "", 385., 0.014, 0.088, 11.3, 
  "tests performed", "", "", "", "", "", "", "", "", "", 37.04, 2.7691019*^7, 
  43.951, 19.6, 2.929, 1.686, 1416.44, 77.6, 405.994, 3.94, "", "", 50.54, 
  0.2, 67.04, 0.528}, {"MDG", "Africa", "Madagascar", "2021-02-17", 19598., 
  0., 34., 292., 0., 1., 707.738, 0., 1.228, 10.545, 0., 0.036, 0.73, "", "", 
  "", "", "", "", "", "", "", "", "", "", 393., 0.014, 0.087, 11.6, 
  "tests performed", "", "", "", "", "", "", "", "", "", 37.04, 2.7691019*^7, 
  43.951, 19.6, 2.929, 1.686, 1416.44, 77.6, 405.994, 3.94, "", "", 50.54, 
  0.2, 67.04, 0.528}, {"MDG", "Africa", "Madagascar", "2021-02-18", 19598., 
  0., 34., 292., 0., 1., 707.738, 0., 1.228, 10.545, 0., 0.036, 0.69, "", "", 
  "", "", "", "", "", "", "", "", "", "", 401., 0.014, 0.085, 11.8, 
  "tests performed", "", "", "", "", "", "", "", "", "", 37.04, 2.7691019*^7, 
  43.951, 19.6, 2.929, 1.686, 1416.44, 77.6, 405.994, 3.94, "", "", 50.54, 
  0.2, 67.04, 0.528}, {"MDG", "Africa", "Madagascar", "2021-02-19", 19598., 
  0., 34., 292., 0., 1., 707.738, 0., 1.228, 10.545, 0., 0.036, 0.65, "", "", 
  "", "", "", "", "", "", "", 119608., 4.319, "", 410., 0.015, 0.083, 12.1, 
  "tests performed", "", "", "", "", "", "", "", "", "", 37.04, 2.7691019*^7, 
  43.951, 19.6, 2.929, 1.686, 1416.44, 77.6, 405.994, 3.94, "", "", 50.54, 
  0.2, 67.04, 0.528}, {"MDG", "Africa", "Madagascar", "2021-02-20", 19598., 
  0., 34., 292., 0., 1., 707.738, 0., 1.228, 10.545, 0., 0.036, 0.61, "", "", 
  "", "", "", "", "", "", "", "", "", "", 401., 0.014, 0.085, 11.8, 
  "tests performed", "", "", "", "", "", "", "", "", "", 37.04, 2.7691019*^7, 
  43.951, 19.6, 2.929, 1.686, 1416.44, 77.6, 405.994, 3.94, "", "", 50.54, 
  0.2, 67.04, 0.528}, {"MDG", "Africa", "Madagascar", "2021-02-21", 19831., 
  233., 33.286, 297., 5., 0.714, 716.153, 8.414, 1.202, 10.725, 0.181, 0.026, 
  0.58, "", "", "", "", "", "", "", "", "", "", "", "", 393., 0.014, 0.085, 
  11.8, "tests performed", "", "", "", "", "", "", "", "", "", 37.04, 
  2.7691019*^7, 43.951, 19.6, 2.929, 1.686, 1416.44, 77.6, 405.994, 3.94, "", 
  "", 50.54, 0.2, 67.04, 0.528}, {"MDG", "Africa", "Madagascar", 
  "2021-02-22", 19831., 0., 33.286, 297., 0., 0.714, 716.153, 0., 1.202, 
  10.725, 0., 0.026, 0.55, "", "", "", "", "", "", "", "", "", "", "", "", 
  384., 0.014, 0.087, 11.5, "tests performed", "", "", "", "", "", "", "", 
  "", "", 37.04, 2.7691019*^7, 43.951, 19.6, 2.929, 1.686, 1416.44, 77.6, 
  405.994, 3.94, "", "", 50.54, 0.2, 67.04, 0.528}, 
 {"MDG", "Africa", "Madagascar", "2021-02-23", 19831., 0., 33.286, 297., 0., 
  0.714, 716.153, 0., 1.202, 10.725, 0., 0.026, 0.51, "", "", "", "", "", "", 
  "", "", "", "", "", "", 376., 0.014, 0.089, 11.3, "tests performed", "", 
  "", "", "", "", "", "", "", "", 37.04, 2.7691019*^7, 43.951, 19.6, 2.929, 
  1.686, 1416.44, 77.6, 405.994, 3.94, "", "", 50.54, 0.2, 67.04, 0.528}, 
 {"MDG", "Africa", "Madagascar", "2021-02-24", 19831., 0., 33.286, 297., 0., 
  0.714, 716.153, 0., 1.202, 10.725, 0., 0.026, 0.48, "", "", "", "", "", "", 
  "", "", "", "", "", "", 367., 0.013, 0.091, 11., "tests performed", "", "", 
  "", "", "", "", "", "", "", 37.04, 2.7691019*^7, 43.951, 19.6, 2.929, 
  1.686, 1416.44, 77.6, 405.994, 3.94, "", "", 50.54, 0.2, 67.04, 0.528}, 
 {"MDG", "Africa", "Madagascar", "2021-02-25", 19831., 0., 33.286, 297., 0., 
  0.714, 716.153, 0., 1.202, 10.725, 0., 0.026, 0.45, "", "", "", "", "", "", 
  "", "", "", "", "", "", 358., 0.013, 0.093, 10.8, "tests performed", "", 
  "", "", "", "", "", "", "", "", 37.04, 2.7691019*^7, 43.951, 19.6, 2.929, 
  1.686, 1416.44, 77.6, 405.994, 3.94, "", "", 50.54, 0.2, 67.04, 0.528}, 
 {"MDG", "Africa", "Madagascar", "2021-02-26", 19831., 0., 33.286, 297., 0., 
  0.714, 716.153, 0., 1.202, 10.725, 0., 0.026, 0.41, "", "", "", "", "", "", 
  "", "", "", 122057., 4.408, "", 350., 0.013, 0.095, 10.5, 
  "tests performed", "", "", "", "", "", "", "", "", "", 37.04, 2.7691019*^7, 
  43.951, 19.6, 2.929, 1.686, 1416.44, 77.6, 405.994, 3.94, "", "", 50.54, 
  0.2, 67.04, 0.528}, {"MDG", "Africa", "Madagascar", "2021-02-27", 19831., 
  0., 33.286, 297., 0., 0.714, 716.153, 0., 1.202, 10.725, 0., 0.026, 0.38, 
  "", "", "", "", "", "", "", "", "", "", "", "", 364., 0.013, 0.091, 10.9, 
  "tests performed", "", "", "", "", "", "", "", "", "", 37.04, 2.7691019*^7, 
  43.951, 19.6, 2.929, 1.686, 1416.44, 77.6, 405.994, 3.94, "", "", 50.54, 
  0.2, 67.04, 0.528}, {"MDG", "Africa", "Madagascar", "2021-02-28", 19831., 
  0., 0., 297., 0., 0., 716.153, 0., 0., 10.725, 0., 0., 0.35, "", "", "", 
  "", "", "", "", "", "", "", "", "", 377., 0.014, 0., "", "tests performed", 
  "", "", "", "", "", "", "", "", "", 37.04, 2.7691019*^7, 43.951, 19.6, 
  2.929, 1.686, 1416.44, 77.6, 405.994, 3.94, "", "", 50.54, 0.2, 67.04, 
  0.528}, {"MDG", "Africa", "Madagascar", "2021-03-01", 19831., 0., 0., 297., 
  0., 0., 716.153, 0., 0., 10.725, 0., 0., 0.36, "", "", "", "", "", "", "", 
  "", "", "", "", "", 391., 0.014, 0., "", "tests performed", "", "", "", "", 
  "", "", "", "", "", 37.04, 2.7691019*^7, 43.951, 19.6, 2.929, 1.686, 
  1416.44, 77.6, 405.994, 3.94, "", "", 50.54, 0.2, 67.04, 0.528}, 
 {"MDG", "Africa", "Madagascar", "2021-03-02", 19831., 0., 0., 297., 0., 0., 
  716.153, 0., 0., 10.725, 0., 0., 0.36, "", "", "", "", "", "", "", "", "", 
  "", "", "", 405., 0.015, 0., "", "tests performed", "", "", "", "", "", "", 
  "", "", "", 37.04, 2.7691019*^7, 43.951, 19.6, 2.929, 1.686, 1416.44, 77.6, 
  405.994, 3.94, "", "", 50.54, 0.2, 67.04, 0.528}, 
 {"MDG", "Africa", "Madagascar", "2021-03-03", 19831., 0., 0., 297., 0., 0., 
  716.153, 0., 0., 10.725, 0., 0., 0.36, "", "", "", "", "", "", "", "", "", 
  "", "", "", 419., 0.015, 0., "", "tests performed", "", "", "", "", "", "", 
  "", "", "", 37.04, 2.7691019*^7, 43.951, 19.6, 2.929, 1.686, 1416.44, 77.6, 
  405.994, 3.94, "", "", 50.54, 0.2, 67.04, 0.528}, 
 {"MDG", "Africa", "Madagascar", "2021-03-04", 19831., 0., 0., 297., 0., 0., 
  716.153, 0., 0., 10.725, 0., 0., 0.36, "", "", "", "", "", "", "", "", "", 
  "", "", "", 433., 0.016, 0., "", "tests performed", "", "", "", "", "", "", 
  "", "", "", 37.04, 2.7691019*^7, 43.951, 19.6, 2.929, 1.686, 1416.44, 77.6, 
  405.994, 3.94, "", "", 50.54, 0.2, 67.04, 0.528}, 
 {"MDG", "Africa", "Madagascar", "2021-03-05", 19831., 0., 0., 297., 0., 0., 
  716.153, 0., 0., 10.725, 0., 0., 0.37, "", "", "", "", "", "", "", "", "", 
  "", "", "", 446., 0.016, 0., "", "tests performed", "", "", "", "", "", "", 
  "", "", "", 37.04, 2.7691019*^7, 43.951, 19.6, 2.929, 1.686, 1416.44, 77.6, 
  405.994, 3.94, "", "", 50.54, 0.2, 67.04, 0.528}, 
 {"MDG", "Africa", "Madagascar", "2021-03-06", 20155., 324., 46.286, 300., 
  3., 0.429, 727.853, 11.701, 1.672, 10.834, 0.108, 0.015, 0.37, "", "", "", 
  "", "", "", "", "", "", "", "", "", 446., 0.016, 0.104, 9.6, 
  "tests performed", "", "", "", "", "", "", "", "", "", 37.04, 2.7691019*^7, 
  43.951, 19.6, 2.929, 1.686, 1416.44, 77.6, 405.994, 3.94, "", "", 50.54, 
  0.2, 67.04, 0.528}, {"MDG", "Africa", "Madagascar", "2021-03-07", 20155., 
  0., 46.286, 300., 0., 0.429, 727.853, 0., 1.672, 10.834, 0., 0.015, 0.37, 
  "", "", "", "", "", "", "", "", "", "", "", "", 446., 0.016, 0.104, 9.6, 
  "tests performed", "", "", "", "", "", "", "", "", "", 37.04, 2.7691019*^7, 
  43.951, 19.6, 2.929, 1.686, 1416.44, 77.6, 405.994, 3.94, "", "", 50.54, 
  0.2, 67.04, 0.528}, {"MDG", "Africa", "Madagascar", "2021-03-08", 20155., 
  0., 46.286, 300., 0., 0.429, 727.853, 0., 1.672, 10.834, 0., 0.015, 0.4, 
  "", "", "", "", "", "", "", "", "", "", "", "", 446., 0.016, 0.104, 9.6, 
  "tests performed", "", "", "", "", "", "", "", "", "", 37.04, 2.7691019*^7, 
  43.951, 19.6, 2.929, 1.686, 1416.44, 77.6, 405.994, 3.94, "", "", 50.54, 
  0.2, 67.04, 0.528}, {"MDG", "Africa", "Madagascar", "2021-03-09", 20155., 
  0., 46.286, 300., 0., 0.429, 727.853, 0., 1.672, 10.834, 0., 0.015, 0.43, 
  "", "", "", "", "", "", "", "", "", "", "", "", 446., 0.016, 0.104, 9.6, 
  "tests performed", "", "", "", "", "", "", "", "", "", 37.04, 2.7691019*^7, 
  43.951, 19.6, 2.929, 1.686, 1416.44, 77.6, 405.994, 3.94, "", "", 50.54, 
  0.2, 67.04, 0.528}, {"MDG", "Africa", "Madagascar", "2021-03-10", 20155., 
  0., 46.286, 300., 0., 0.429, 727.853, 0., 1.672, 10.834, 0., 0.015, 0.46, 
  "", "", "", "", "", "", "", "", "", "", "", "", 446., 0.016, 0.104, 9.6, 
  "tests performed", "", "", "", "", "", "", "", "", "", 37.04, 2.7691019*^7, 
  43.951, 19.6, 2.929, 1.686, 1416.44, 77.6, 405.994, 3.94, "", "", 50.54, 
  0.2, 67.04, 0.528}, {"MDG", "Africa", "Madagascar", "2021-03-11", 20155., 
  0., 46.286, 300., 0., 0.429, 727.853, 0., 1.672, 10.834, 0., 0.015, 0.49, 
  "", "", "", "", "", "", "", "", "", "", "", "", 446., 0.016, 0.104, 9.6, 
  "tests performed", "", "", "", "", "", "", "", "", "", 37.04, 2.7691019*^7, 
  43.951, 19.6, 2.929, 1.686, 1416.44, 77.6, 405.994, 3.94, "", "", 50.54, 
  0.2, 67.04, 0.528}, {"MDG", "Africa", "Madagascar", "2021-03-12", 20155., 
  0., 46.286, 300., 0., 0.429, 727.853, 0., 1.672, 10.834, 0., 0.015, 0.52, 
  "", "", "", "", "", "", "", "", "", 128306., 4.633, "", 446., 0.016, 0.104, 
  9.6, "tests performed", "", "", "", "", "", "", "", "", "", 37.04, 
  2.7691019*^7, 43.951, 19.6, 2.929, 1.686, 1416.44, 77.6, 405.994, 3.94, "", 
  "", 50.54, 0.2, 67.04, 0.528}, {"MDG", "Africa", "Madagascar", 
  "2021-03-13", 21356., 1201., 171.571, 326., 26., 3.714, 771.225, 43.371, 
  6.196, 11.773, 0.939, 0.134, 0.56, "", "", "", "", "", "", "", "", "", "", 
  "", "", 526., 0.019, 0.326, 3.1, "tests performed", "", "", "", "", "", "", 
  "", "", "", 37.04, 2.7691019*^7, 43.951, 19.6, 2.929, 1.686, 1416.44, 77.6, 
  405.994, 3.94, "", "", 50.54, 0.2, 67.04, 0.528}, 
 {"MDG", "Africa", "Madagascar", "2021-03-14", 21356., 0., 171.571, 326., 0., 
  3.714, 771.225, 0., 6.196, 11.773, 0., 0.134, 0.6, "", "", "", "", "", "", 
  "", "", "", "", "", "", 606., 0.022, 0.283, 3.5, "tests performed", "", "", 
  "", "", "", "", "", "", "", 37.04, 2.7691019*^7, 43.951, 19.6, 2.929, 
  1.686, 1416.44, 77.6, 405.994, 3.94, "", "", 50.54, 0.2, 67.04, 0.528}, 
 {"MDG", "Africa", "Madagascar", "2021-03-15", 21587., 231., 204.571, 334., 
  8., 4.857, 779.567, 8.342, 7.388, 12.062, 0.289, 0.175, 0.66, "", "", "", 
  "", "", "", "", "", "", 131324., 4.742, "", 686., 0.025, 0.298, 3.4, 
  "tests performed", "", "", "", "", "", "", "", "", "", 37.04, 2.7691019*^7, 
  43.951, 19.6, 2.929, 1.686, 1416.44, 77.6, 405.994, 3.94, "", "", 50.54, 
  0.2, 67.04, 0.528}, {"MDG", "Africa", "Madagascar", "2021-03-16", 21688., 
  101., 219., 335., 1., 5., 783.214, 3.647, 7.909, 12.098, 0.036, 0.181, 0.7, 
  "", "", "", "", "", "", "", "", "", "", "", "", 684., 0.025, 0.32, 3.1, 
  "tests performed", "", "", "", "", "", "", "", "", "", 37.04, 2.7691019*^7, 
  43.951, 19.6, 2.929, 1.686, 1416.44, 77.6, 405.994, 3.94, "", "", 50.54, 
  0.2, 67.04, 0.528}, {"MDG", "Africa", "Madagascar", "2021-03-17", 21826., 
  138., 238.714, 337., 2., 5.286, 788.198, 4.984, 8.621, 12.17, 0.072, 0.191, 
  0.75, "", "", "", "", "", "", "", "", "", 132187., 4.774, "", 682., 0.025, 
  0.35, 2.9, "tests performed", "", "", "", "", "", "", "", "", "", 37.04, 
  2.7691019*^7, 43.951, 19.6, 2.929, 1.686, 1416.44, 77.6, 405.994, 3.94, "", 
  "", 50.54, 0.2, 67.04, 0.528}, {"MDG", "Africa", "Madagascar", 
  "2021-03-18", 21999., 173., 263.429, 338., 1., 5.429, 794.445, 6.248, 
  9.513, 12.206, 0.036, 0.196, 0.78, "", "", "", "", "", "", "", "", "", "", 
  "", "", 736., 0.027, 0.358, 2.8, "tests performed", "", "", "", "", "", "", 
  "", "", "", 37.04, 2.7691019*^7, 43.951, 19.6, 2.929, 1.686, 1416.44, 77.6, 
  405.994, 3.94, "", "", 50.54, 0.2, 67.04, 0.528}, 
 {"MDG", "Africa", "Madagascar", "2021-03-19", 22113., 114., 279.714, 340., 
  2., 5.714, 798.562, 4.117, 10.101, 12.278, 0.072, 0.206, 0.82, "", "", "", 
  "", "", "", "", "", "", "", "", "", 790., 0.029, 0.354, 2.8, 
  "tests performed", "", "", "", "", "", "", "", "", "", 37.04, 2.7691019*^7, 
  43.951, 19.6, 2.929, 1.686, 1416.44, 77.6, 405.994, 3.94, "", "", 50.54, 
  0.2, 67.04, 0.528}, {"MDG", "Africa", "Madagascar", "2021-03-20", 22275., 
  162., 131.286, 345., 5., 2.714, 804.412, 5.85, 4.741, 12.459, 0.181, 0.098, 
  0.85, "", "", "", "", "", "", "", "", "", 134665., 4.863, "", 765., 0.028, 
  0.172, 5.8, "tests performed", "", "", "", "", "", "", "", "", "", 37.04, 
  2.7691019*^7, 43.951, 19.6, 2.929, 1.686, 1416.44, 77.6, 405.994, 3.94, "", 
  "", 50.54, 0.2, 67.04, 0.528}, {"MDG", "Africa", "Madagascar", 
  "2021-03-21", 22484., 209., 161.143, 351., 6., 3.571, 811.96, 7.548, 5.819, 
  12.676, 0.217, 0.129, 0.88, "", "", "", "", "", "", "", "", 853., 135518., 
  4.894, 0.031, 743., 0.027, 0.217, 4.6, "tests performed", "", "", "", "", 
  "", "", "", "", "", 37.04, 2.7691019*^7, 43.951, 19.6, 2.929, 1.686, 
  1416.44, 77.6, 405.994, 3.94, "", "", 50.54, 0.2, 67.04, 0.528}, 
 {"MDG", "Africa", "Madagascar", "2021-03-22", 22616., 132., 147., 355., 4., 
  3., 816.727, 4.767, 5.309, 12.82, 0.144, 0.108, 0.91, "", "", "", "", "", 
  "", "", "", 597., 136115., 4.915, 0.022, 684., 0.025, 0.215, 4.7, 
  "tests performed", "", "", "", "", "", "", "", "", "", 37.04, 2.7691019*^7, 
  43.951, 19.6, 2.929, 1.686, 1416.44, 77.6, 405.994, 3.94, "", "", 50.54, 
  0.2, 67.04, 0.528}, {"MDG", "Africa", "Madagascar", "2021-03-23", 22682., 
  66., 142., 361., 6., 3.714, 819.11, 2.383, 5.128, 13.037, 0.217, 0.134, 
  0.94, "", "", "", "", "", "", "", "", 1000., 137115., 4.952, 0.036, 766., 
  0.028, 0.185, 5.4, "tests performed", "", "", "", "", "", "", "", "", "", 
  34.26, 2.7691019*^7, 43.951, 19.6, 2.929, 1.686, 1416.44, 77.6, 405.994, 
  3.94, "", "", 50.54, 0.2, 67.04, 0.528}, {"MDG", "Africa", "Madagascar", 
  "2021-03-24", 22844., 162., 145.429, 363., 2., 3.714, 824.961, 5.85, 5.252, 
  13.109, 0.072, 0.134, 0.98, "", "", "", "", "", "", "", "", 814., 137929., 
  4.981, 0.029, 820., 0.03, 0.177, 5.6, "tests performed", "", "", "", "", 
  "", "", "", "", "", 34.26, 2.7691019*^7, 43.951, 19.6, 2.929, 1.686, 
  1416.44, 77.6, 405.994, 3.94, "", "", 50.54, 0.2, 67.04, 0.528}, 
 {"MDG", "Africa", "Madagascar", "2021-03-25", 23040., 196., 148.714, 369., 
  6., 4.429, 832.039, 7.078, 5.37, 13.326, 0.217, 0.16, 1.02, "", "", "", "", 
  "", "", "", "", 687., 138616., 5.006, 0.025, 800., 0.029, 0.186, 5.4, 
  "tests performed", "", "", "", "", "", "", "", "", "", 34.26, 2.7691019*^7, 
  43.951, 19.6, 2.929, 1.686, 1416.44, 77.6, 405.994, 3.94, "", "", 50.54, 
  0.2, 67.04, 0.528}, {"MDG", "Africa", "Madagascar", "2021-03-26", 23230., 
  190., 159.571, 378., 9., 5.429, 838.9, 6.861, 5.763, 13.651, 0.325, 0.196, 
  1.04, "", "", "", "", "", "", "", "", 634., 139250., 5.029, 0.023, 773., 
  0.028, 0.206, 4.8, "tests performed", "", "", "", "", "", "", "", "", "", 
  34.26, 2.7691019*^7, 43.951, 19.6, 2.929, 1.686, 1416.44, 77.6, 405.994, 
  3.94, "", "", 50.54, 0.2, 67.04, 0.528}, {"MDG", "Africa", "Madagascar", 
  "2021-03-27", 23424., 194., 164.143, 381., 3., 5.143, 845.906, 7.006, 
  5.928, 13.759, 0.108, 0.186, 1.07, "", "", "", "", "", "", "", "", 510., 
  139760., 5.047, 0.018, 728., 0.026, 0.225, 4.4, "tests performed", "", "", 
  "", "", "", "", "", "", "", 34.26, 2.7691019*^7, 43.951, 19.6, 2.929, 
  1.686, 1416.44, 77.6, 405.994, 3.94, "", "", 50.54, 0.2, 67.04, 0.528}, 
 {"MDG", "Africa", "Madagascar", "2021-03-28", 23585., 161., 157.286, 387., 
  6., 5.143, 851.72, 5.814, 5.68, 13.976, 0.217, 0.186, 1.09, "", "", "", "", 
  "", "", "", "", 1281., 141041., 5.093, 0.046, 789., 0.028, 0.199, 5., 
  "tests performed", "", "", "", "", "", "", "", "", "", 34.26, 2.7691019*^7, 
  43.951, 19.6, 2.929, 1.686, 1416.44, 77.6, 405.994, 3.94, "", "", 50.54, 
  0.2, 67.04, 0.528}, {"MDG", "Africa", "Madagascar", "2021-03-29", 23969., 
  384., 193.286, 394., 7., 5.571, 865.588, 13.867, 6.98, 14.228, 0.253, 
  0.201, 1.12, "", "", "", "", "", "", "", "", 1158., 142199., 5.135, 0.042, 
  869., 0.031, 0.222, 4.5, "tests performed", "", "", "", "", "", "", "", "", 
  "", 34.26, 2.7691019*^7, 43.951, 19.6, 2.929, 1.686, 1416.44, 77.6, 
  405.994, 3.94, "", "", 50.54, 0.2, 67.04, 0.528}, 
 {"MDG", "Africa", "Madagascar", "2021-03-30", 24264., 295., 226., 403., 9., 
  6., 876.241, 10.653, 8.161, 14.553, 0.325, 0.217, 1.14, "", "", "", "", "", 
  "", "", "", 755., 142954., 5.162, 0.027, 834., 0.03, 0.271, 3.7, 
  "tests performed", "", "", "", "", "", "", "", "", "", 34.26, 2.7691019*^7, 
  43.951, 19.6, 2.929, 1.686, 1416.44, 77.6, 405.994, 3.94, "", "", 50.54, 
  0.2, 67.04, 0.528}, {"MDG", "Africa", "Madagascar", "2021-03-31", 24426., 
  162., 226., 418., 15., 7.857, 882.091, 5.85, 8.161, 15.095, 0.542, 0.284, 
  1.15, "", "", "", "", "", "", "", "", 972., 143926., 5.198, 0.035, 857., 
  0.031, 0.264, 3.8, "tests performed", "", "", "", "", "", "", "", "", "", 
  34.26, 2.7691019*^7, 43.951, 19.6, 2.929, 1.686, 1416.44, 77.6, 405.994, 
  3.94, "", "", 50.54, 0.2, 67.04, 0.528}, {"MDG", "Africa", "Madagascar", 
  "2021-04-01", 24696., 270., 236.571, 433., 15., 9.143, 891.842, 9.75, 
  8.543, 15.637, 0.542, 0.33, 1.15, "", "", "", "", "", "", "", "", 869., 
  144795., 5.229, 0.031, 883., 0.032, 0.268, 3.7, "tests performed", "", "", 
  "", "", "", "", "", "", "", 34.26, 2.7691019*^7, 43.951, 19.6, 2.929, 
  1.686, 1416.44, 77.6, 405.994, 3.94, "", "", 50.54, 0.2, 67.04, 0.528}, 
 {"MDG", "Africa", "Madagascar", "2021-04-02", 24968., 272., 248.286, 444., 
  11., 9.429, 901.664, 9.823, 8.966, 16.034, 0.397, 0.34, 1.16, "", "", "", 
  "", "", "", "", "", 1204., 145999., 5.272, 0.043, 964., 0.035, 0.258, 3.9, 
  "tests performed", "", "", "", "", "", "", "", "", "", 34.26, 2.7691019*^7, 
  43.951, 19.6, 2.929, 1.686, 1416.44, 77.6, 405.994, 3.94, "", "", 50.54, 
  0.2, 67.04, 0.528}, {"MDG", "Africa", "Madagascar", "2021-04-03", 25262., 
  294., 262.571, 449., 5., 9.714, 912.281, 10.617, 9.482, 16.215, 0.181, 
  0.351, 1.16, "", "", "", "", "", "", "", "", 974., 146973., 5.308, 0.035, 
  1030., 0.037, 0.255, 3.9, "tests performed", "", "", "", "", "", "", "", 
  "", "", 34.26, 2.7691019*^7, 43.951, 19.6, 2.929, 1.686, 1416.44, 77.6, 
  405.994, 3.94, "", "", 50.54, 0.2, 67.04, 0.528}, 
 {"MDG", "Africa", "Madagascar", "2021-04-04", 25572., 310., 283.857, 454., 
  5., 9.571, 923.476, 11.195, 10.251, 16.395, 0.181, 0.346, 1.17, "", "", "", 
  "", "", "", "", "", 382., 147355., 5.321, 0.014, 902., 0.033, 0.315, 3.2, 
  "tests performed", "", "", "", "", "", "", "", "", "", 34.26, 2.7691019*^7, 
  43.951, 19.6, 2.929, 1.686, 1416.44, 77.6, 405.994, 3.94, "", "", 50.54, 
  0.2, 67.04, 0.528}, {"MDG", "Africa", "Madagascar", "2021-04-05", 25709., 
  137., 248.571, 459., 5., 9.286, 928.424, 4.947, 8.977, 16.576, 0.181, 
  0.335, 1.18, "", "", "", "", "", "", "", "", 528., 147883., 5.34, 0.019, 
  812., 0.029, 0.306, 3.3, "tests performed", "", "", "", "", "", "", "", "", 
  "", 34.26, 2.7691019*^7, 43.951, 19.6, 2.929, 1.686, 1416.44, 77.6, 
  405.994, 3.94, "", "", 50.54, 0.2, 67.04, 0.528}, 
 {"MDG", "Africa", "Madagascar", "2021-04-06", 25874., 165., 230., 462., 3., 
  8.429, 934.382, 5.959, 8.306, 16.684, 0.108, 0.304, 1.2, "", "", "", "", 
  "", "", "", "", 680., 148563., 5.365, 0.025, 801., 0.029, 0.287, 3.5, 
  "tests performed", "", "", "", "", "", "", "", "", "", 62.04, 2.7691019*^7, 
  43.951, 19.6, 2.929, 1.686, 1416.44, 77.6, 405.994, 3.94, "", "", 50.54, 
  0.2, 67.04, 0.528}, {"MDG", "Africa", "Madagascar", "2021-04-07", 26127., 
  253., 243., 469., 7., 7.286, 943.519, 9.137, 8.775, 16.937, 0.253, 0.263, 
  1.22, "", "", "", "", "", "", "", "", 1366., 149929., 5.414, 0.049, 858., 
  0.031, 0.283, 3.5, "tests performed", "", "", "", "", "", "", "", "", "", 
  62.04, 2.7691019*^7, 43.951, 19.6, 2.929, 1.686, 1416.44, 77.6, 405.994, 
  3.94, "", "", 50.54, 0.2, 67.04, 0.528}, {"MDG", "Africa", "Madagascar", 
  "2021-04-08", 26475., 348., 254.143, 475., 6., 6., 956.086, 12.567, 9.178, 
  17.154, 0.217, 0.217, 1.23, "", "", "", "", "", "", "", "", 1730., 151659., 
  5.477, 0.062, 981., 0.035, 0.259, 3.9, "tests performed", "", "", "", "", 
  "", "", "", "", "", 62.04, 2.7691019*^7, 43.951, 19.6, 2.929, 1.686, 
  1416.44, 77.6, 405.994, 3.94, "", "", 50.54, 0.2, 67.04, 0.528}, 
 {"MDG", "Africa", "Madagascar", "2021-04-09", 27034., 559., 295.143, 486., 
  11., 6., 976.273, 20.187, 10.658, 17.551, 0.397, 0.217, 1.25, "", "", "", 
  "", "", "", "", "", 1286., 152945., 5.523, 0.046, 992., 0.036, 0.298, 3.4, 
  "tests performed", "", "", "", "", "", "", "", "", "", 62.04, 2.7691019*^7, 
  43.951, 19.6, 2.929, 1.686, 1416.44, 77.6, 405.994, 3.94, "", "", 50.54, 
  0.2, 67.04, 0.528}, {"MDG", "Africa", "Madagascar", "2021-04-10", 27548., 
  514., 326.571, 493., 7., 6.286, 994.835, 18.562, 11.793, 17.804, 0.253, 
  0.227, 1.25, "", "", "", "", "", "", "", "", 1389., 154334., 5.573, 0.05, 
  1052., 0.038, 0.31, 3.2, "tests performed", "", "", "", "", "", "", "", "", 
  "", 62.04, 2.7691019*^7, 43.951, 19.6, 2.929, 1.686, 1416.44, 77.6, 
  405.994, 3.94, "", "", 50.54, 0.2, 67.04, 0.528}, 
 {"MDG", "Africa", "Madagascar", "2021-04-11", 28063., 515., 355.857, 500., 
  7., 6.571, 1013.433, 18.598, 12.851, 18.056, 0.253, 0.237, 1.24, "", "", 
  "", "", "", "", "", "", 1229., 155563., 5.618, 0.044, 1173., 0.042, 0.303, 
  3.3, "tests performed", "", "", "", "", "", "", "", "", "", 62.04, 
  2.7691019*^7, 43.951, 19.6, 2.929, 1.686, 1416.44, 77.6, 405.994, 3.94, "", 
  "", 50.54, 0.2, 67.04, 0.528}, {"MDG", "Africa", "Madagascar", 
  "2021-04-12", 28541., 478., 404.571, 506., 6., 6.714, 1030.695, 17.262, 
  14.61, 18.273, 0.217, 0.242, 1.24, "", "", "", "", "", "", "", "", 800., 
  156363., 5.647, 0.029, 1211., 0.044, 0.334, 3., "tests performed", "", "", 
  "", "", "", "", "", "", "", 62.04, 2.7691019*^7, 43.951, 19.6, 2.929, 
  1.686, 1416.44, 77.6, 405.994, 3.94, "", "", 50.54, 0.2, 67.04, 0.528}, 
 {"MDG", "Africa", "Madagascar", "2021-04-13", 28765., 224., 413., 512., 6., 
  7.143, 1038.784, 8.089, 14.915, 18.49, 0.217, 0.258, 1.23, "", "", "", "", 
  "", "", "", "", 1722., 158085., 5.709, 0.062, 1360., 0.049, 0.304, 3.3, 
  "tests performed", "", "", "", "", "", "", "", "", "", 62.04, 2.7691019*^7, 
  43.951, 19.6, 2.929, 1.686, 1416.44, 77.6, 405.994, 3.94, "", "", 50.54, 
  0.2, 67.04, 0.528}, {"MDG", "Africa", "Madagascar", "2021-04-14", 29348., 
  583., 460.143, 520., 8., 7.286, 1059.838, 21.054, 16.617, 18.779, 0.289, 
  0.263, 1.22, "", "", "", "", "", "", "", "", 3284., 161369., 5.827, 0.119, 
  1634., 0.059, 0.282, 3.6, "tests performed", "", "", "", "", "", "", "", 
  "", "", 62.04, 2.7691019*^7, 43.951, 19.6, 2.929, 1.686, 1416.44, 77.6, 
  405.994, 3.94, "", "", 50.54, 0.2, 67.04, 0.528}, 
 {"MDG", "Africa", "Madagascar", "2021-04-15", 30207., 859., 533.143, 527., 
  7., 7.429, 1090.859, 31.021, 19.253, 19.031, 0.253, 0.268, 1.21, "", "", 
  "", "", "", "", "", "", 1907., 163276., 5.896, 0.069, 1660., 0.06, 0.321, 
  3.1, "tests performed", "", "", "", "", "", "", "", "", "", 62.04, 
  2.7691019*^7, 43.951, 19.6, 2.929, 1.686, 1416.44, 77.6, 405.994, 3.94, "", 
  "", 50.54, 0.2, 67.04, 0.528}, {"MDG", "Africa", "Madagascar", 
  "2021-04-16", 31039., 832., 572.143, 531., 4., 6.429, 1120.905, 30.046, 
  20.662, 19.176, 0.144, 0.232, 1.18, "", "", "", "", "", "", "", "", 1722., 
  164998., 5.959, 0.062, 1722., 0.062, 0.332, 3., "tests performed", "", "", 
  "", "", "", "", "", "", "", 62.04, 2.7691019*^7, 43.951, 19.6, 2.929, 
  1.686, 1416.44, 77.6, 405.994, 3.94, "", "", 50.54, 0.2, 67.04, 0.528}, 
 {"MDG", "Africa", "Madagascar", "2021-04-17", 31617., 578., 581.286, 538., 
  7., 6.429, 1141.778, 20.873, 20.992, 19.429, 0.253, 0.232, 1.15, "", "", 
  "", "", "", "", "", "", 1696., 166694., 6.02, 0.061, 1766., 0.064, 0.329, 
  3., "tests performed", "", "", "", "", "", "", "", "", "", 62.04, 
  2.7691019*^7, 43.951, 19.6, 2.929, 1.686, 1416.44, 77.6, 405.994, 3.94, "", 
  "", 50.54, 0.2, 67.04, 0.528}, {"MDG", "Africa", "Madagascar", 
  "2021-04-18", 32205., 588., 591.714, 542., 4., 6., 1163.012, 21.234, 
  21.368, 19.573, 0.144, 0.217, 1.12, "", "", "", "", "", "", "", "", 1738., 
  168432., 6.083, 0.063, 1838., 0.066, 0.322, 3.1, "tests performed", "", "", 
  "", "", "", "", "", "", "", 62.04, 2.7691019*^7, 43.951, 19.6, 2.929, 
  1.686, 1416.44, 77.6, 405.994, 3.94, "", "", 50.54, 0.2, 67.04, 0.528}, 
 {"MDG", "Africa", "Madagascar", "2021-04-19", 32798., 593., 608.143, 552., 
  10., 6.571, 1184.427, 21.415, 21.962, 19.934, 0.361, 0.237, 1.09, "", "", 
  "", "", "", "", "", "", 1603., 170035., 6.14, 0.058, 1953., 0.071, 0.311, 
  3.2, "tests performed", "", "", "", "", "", "", "", "", "", 62.04, 
  2.7691019*^7, 43.951, 19.6, 2.929, 1.686, 1416.44, 77.6, 405.994, 3.94, "", 
  "", 50.54, 0.2, 67.04, 0.528}, {"MDG", "Africa", "Madagascar", 
  "2021-04-20", 33202., 404., 633.857, 563., 11., 7.286, 1199.017, 14.59, 
  22.89, 20.332, 0.397, 0.263, 1.06, "", "", "", "", "", "", "", "", 1113., 
  171148., 6.181, 0.04, 1866., 0.067, 0.34, 2.9, "tests performed", "", "", 
  "", "", "", "", "", "", "", 81.48, 2.7691019*^7, 43.951, 19.6, 2.929, 
  1.686, 1416.44, 77.6, 405.994, 3.94, "", "", 50.54, 0.2, 67.04, 0.528}, 
 {"MDG", "Africa", "Madagascar", "2021-04-21", 33592., 390., 606.286, 569., 
  6., 7., 1213.101, 14.084, 21.895, 20.548, 0.217, 0.253, 1.03, "", "", "", 
  "", "", "", "", "", 1264., 172412., 6.226, 0.046, 1578., 0.057, 0.384, 2.6, 
  "tests performed", "", "", "", "", "", "", "", "", "", 81.48, 2.7691019*^7, 
  43.951, 19.6, 2.929, 1.686, 1416.44, 77.6, 405.994, 3.94, "", "", 50.54, 
  0.2, 67.04, 0.528}, {"MDG", "Africa", "Madagascar", "2021-04-22", 34069., 
  477., 551.714, 579., 10., 7.429, 1230.327, 17.226, 19.924, 20.909, 0.361, 
  0.268, 1., "", "", "", "", "", "", "", "", 1897., 174309., 6.295, 0.069, 
  1576., 0.057, 0.35, 2.9, "tests performed", "", "", "", "", "", "", "", "", 
  "", 81.48, 2.7691019*^7, 43.951, 19.6, 2.929, 1.686, 1416.44, 77.6, 
  405.994, 3.94, "", "", 50.54, 0.2, 67.04, 0.528}, 
 {"MDG", "Africa", "Madagascar", "2021-04-23", 34775., 706., 533.714, 588., 
  9., 8.143, 1255.822, 25.496, 19.274, 21.234, 0.325, 0.294, 0.97, "", "", 
  "", "", "", "", "", "", 1281., 175590., 6.341, 0.046, 1513., 0.055, 0.353, 
  2.8, "tests performed", "", "", "", "", "", "", "", "", "", 81.48, 
  2.7691019*^7, 43.951, 19.6, 2.929, 1.686, 1416.44, 77.6, 405.994, 3.94, "", 
  "", 50.54, 0.2, 67.04, 0.528}, {"MDG", "Africa", "Madagascar", 
  "2021-04-24", 35262., 487., 520.714, 593., 5., 7.857, 1273.409, 17.587, 
  18.804, 21.415, 0.181, 0.284, 0.94, "", "", "", "", "", "", "", "", 1207., 
  176797., 6.385, 0.044, 1443., 0.052, 0.361, 2.8, "tests performed", "", "", 
  "", "", "", "", "", "", "", 81.48, 2.7691019*^7, 43.951, 19.6, 2.929, 
  1.686, 1416.44, 77.6, 405.994, 3.94, "", "", 50.54, 0.2, 67.04, 0.528}, 
 {"MDG", "Africa", "Madagascar", "2021-04-25", 35746., 484., 505.857, 599., 
  6., 8.143, 1290.888, 17.479, 18.268, 21.632, 0.217, 0.294, 0.91, "", "", 
  "", "", "", "", "", "", 1165., 177962., 6.427, 0.042, 1361., 0.049, 0.372, 
  2.7, "tests performed", "", "", "", "", "", "", "", "", "", 81.48, 
  2.7691019*^7, 43.951, 19.6, 2.929, 1.686, 1416.44, 77.6, 405.994, 3.94, "", 
  "", 50.54, 0.2, 67.04, 0.528}, {"MDG", "Africa", "Madagascar", 
  "2021-04-26", 36045., 299., 463.857, 605., 6., 7.571, 1301.686, 10.798, 
  16.751, 21.848, 0.217, 0.273, 0.89, "", "", "", "", "", "", "", "", 562., 
  178524., 6.447, 0.02, 1213., 0.044, 0.382, 2.6, "tests performed", "", "", 
  "", "", "", "", "", "", "", 81.48, 2.7691019*^7, 43.951, 19.6, 2.929, 
  1.686, 1416.44, 77.6, 405.994, 3.94, "", "", 50.54, 0.2, 67.04, 0.528}, 
 {"MDG", "Africa", "Madagascar", "2021-04-27", 36190., 145., 426.857, 614., 
  9., 7.286, 1306.922, 5.236, 15.415, 22.173, 0.325, 0.263, 0.86, "", "", "", 
  "", "", "", "", "", 1252., 179776., 6.492, 0.045, 1233., 0.045, 0.346, 2.9, 
  "tests performed", "", "", "", "", "", "", "", "", "", 81.48, 2.7691019*^7, 
  43.951, 19.6, 2.929, 1.686, 1416.44, 77.6, 405.994, 3.94, "", "", 50.54, 
  0.2, 67.04, 0.528}, {"MDG", "Africa", "Madagascar", "2021-04-28", 36510., 
  320., 416.857, 631., 17., 8.857, 1318.478, 11.556, 15.054, 22.787, 0.614, 
  0.32, 0.84, "", "", "", "", "", "", "", "", 1862., 181638., 6.559, 0.067, 
  1318., 0.048, 0.316, 3.2, "tests performed", "", "", "", "", "", "", "", 
  "", "", 81.48, 2.7691019*^7, 43.951, 19.6, 2.929, 1.686, 1416.44, 77.6, 
  405.994, 3.94, "", "", 50.54, 0.2, 67.04, 0.528}, 
 {"MDG", "Africa", "Madagascar", "2021-04-29", 36696., 186., 375.286, 637., 
  6., 8.286, 1325.195, 6.717, 13.553, 23.004, 0.217, 0.299, 0.82, "", "", "", 
  "", "", "", "", "", 1334., 182972., 6.608, 0.048, 1238., 0.045, 0.303, 3.3, 
  "tests performed", "", "", "", "", "", "", "", "", "", 81.48, 2.7691019*^7, 
  43.951, 19.6, 2.929, 1.686, 1416.44, 77.6, 405.994, 3.94, "", "", 50.54, 
  0.2, 67.04, 0.528}, {"MDG", "Africa", "Madagascar", "2021-04-30", 37014., 
  318., 319.857, 643., 6., 7.857, 1336.679, 11.484, 11.551, 23.221, 0.217, 
  0.284, 0.81, "", "", "", "", "", "", "", "", 1364., 184336., 6.657, 0.049, 
  1249., 0.045, 0.256, 3.9, "tests performed", "", "", "", "", "", "", "", 
  "", "", 81.48, 2.7691019*^7, 43.951, 19.6, 2.929, 1.686, 1416.44, 77.6, 
  405.994, 3.94, "", "", 50.54, 0.2, 67.04, 0.528}, 
 {"MDG", "Africa", "Madagascar", "2021-05-01", 37296., 282., 290.571, 654., 
  11., 8.714, 1346.863, 10.184, 10.493, 23.618, 0.397, 0.315, 0.79, "", "", 
  "", "", "", "", "", "", 1470., 185806., 6.71, 0.053, 1287., 0.046, 0.226, 
  4.4, "tests performed", "", "", "", "", "", "", "", "", "", 81.48, 
  2.7691019*^7, 43.951, 19.6, 2.929, 1.686, 1416.44, 77.6, 405.994, 3.94, "", 
  "", 50.54, 0.2, 67.04, 0.528}, {"MDG", "Africa", "Madagascar", 
  "2021-05-02", 37630., 334., 269.143, 666., 12., 9.571, 1358.924, 12.062, 
  9.719, 24.051, 0.433, 0.346, 0.78, "", "", "", "", "", "", "", "", 552., 
  186358., 6.73, 0.02, 1199., 0.043, 0.224, 4.5, "tests performed", "", "", 
  "", "", "", "", "", "", "", 81.48, 2.7691019*^7, 43.951, 19.6, 2.929, 
  1.686, 1416.44, 77.6, 405.994, 3.94, "", "", 50.54, 0.2, 67.04, 0.528}, 
 {"MDG", "Africa", "Madagascar", "2021-05-03", 37751., 121., 243.714, 677., 
  11., 10.286, 1363.294, 4.37, 8.801, 24.448, 0.397, 0.371, 0.77, "", "", "", 
  "", "", "", "", "", 973., 187331., 6.765, 0.035, 1258., 0.045, 0.194, 5.2, 
  "tests performed", "", "", "", "", "", "", "", "", "", 81.48, 2.7691019*^7, 
  43.951, 19.6, 2.929, 1.686, 1416.44, 77.6, 405.994, 3.94, "", "", 50.54, 
  0.2, 67.04, 0.528}, {"MDG", "Africa", "Madagascar", "2021-05-04", 37989., 
  238., 257., 682., 5., 9.714, 1371.889, 8.595, 9.281, 24.629, 0.181, 0.351, 
  0.77, "", "", "", "", "", "", "", "", 418., 187749., 6.78, 0.015, 1139., 
  0.041, 0.226, 4.4, "tests performed", "", "", "", "", "", "", "", "", "", 
  81.48, 2.7691019*^7, 43.951, 19.6, 2.929, 1.686, 1416.44, 77.6, 405.994, 
  3.94, "", "", 50.54, 0.2, 67.04, 0.528}, {"MDG", "Africa", "Madagascar", 
  "2021-05-05", 38116., 127., 229.429, 690., 8., 8.429, 1376.475, 4.586, 
  8.285, 24.918, 0.289, 0.304, 0.76, "", "", "", "", "", "", "", "", 761., 
  188510., 6.808, 0.027, 982., 0.035, 0.234, 4.3, "tests performed", "", "", 
  "", "", "", "", "", "", "", 81.48, 2.7691019*^7, 43.951, 19.6, 2.929, 
  1.686, 1416.44, 77.6, 405.994, 3.94, "", "", 50.54, 0.2, 67.04, 0.528}, 
 {"MDG", "Africa", "Madagascar", "2021-05-06", 38337., 221., 234.429, 695., 
  5., 8.286, 1384.456, 7.981, 8.466, 25.098, 0.181, 0.299, 0.76, "", "", "", 
  "", "", "", "", "", 1486., 189996., 6.861, 0.054, 1003., 0.036, 0.234, 4.3, 
  "tests performed", "", "", "", "", "", "", "", "", "", 81.48, 2.7691019*^7, 
  43.951, 19.6, 2.929, 1.686, 1416.44, 77.6, 405.994, 3.94, "", "", 50.54, 
  0.2, 67.04, 0.528}, {"MDG", "Africa", "Madagascar", "2021-05-07", 38641., 
  304., 232.429, 701., 6., 8.286, 1395.434, 10.978, 8.394, 25.315, 0.217, 
  0.299, 0.75, "", "", "", "", "", "", "", "", 1000., 190996., 6.897, 0.036, 
  951., 0.034, 0.244, 4.1, "tests performed", "", "", "", "", "", "", "", "", 
  "", 81.48, 2.7691019*^7, 43.951, 19.6, 2.929, 1.686, 1416.44, 77.6, 
  405.994, 3.94, "", "", 50.54, 0.2, 67.04, 0.528}, 
 {"MDG", "Africa", "Madagascar", "2021-05-08", 38874., 233., 225.429, 716., 
  15., 8.857, 1403.849, 8.414, 8.141, 25.857, 0.542, 0.32, 0.74, "", "", "", 
  "", "", "", "", "", 574., 191570., 6.918, 0.021, 823., 0.03, 0.274, 3.7, 
  "tests performed", "", "", "", "", "", "", "", "", "", 81.48, 2.7691019*^7, 
  43.951, 19.6, 2.929, 1.686, 1416.44, 77.6, 405.994, 3.94, "", "", 50.54, 
  0.2, 67.04, 0.528}, {"MDG", "Africa", "Madagascar", "2021-05-09", 39012., 
  138., 197.429, 722., 6., 8., 1408.832, 4.984, 7.13, 26.073, 0.217, 0.289, 
  0.74, "", "", "", "", "", "", "", "", 724., 192294., 6.944, 0.026, 848., 
  0.031, 0.233, 4.3, "tests performed", "", "", "", "", "", "", "", "", "", 
  81.48, 2.7691019*^7, 43.951, 19.6, 2.929, 1.686, 1416.44, 77.6, 405.994, 
  3.94, "", "", 50.54, 0.2, 67.04, 0.528}, {"MDG", "Africa", "Madagascar", 
  "2021-05-10", 39162., 150., 201.571, 729., 7., 7.429, 1414.249, 5.417, 
  7.279, 26.326, 0.253, 0.268, 0.73, "", "", "", "", "", "", "", "", 600., 
  192894., 6.966, 0.022, 795., 0.029, 0.254, 3.9, "tests performed", "", "", 
  "", "", "", "", "", "", "", 81.48, 2.7691019*^7, 43.951, 19.6, 2.929, 
  1.686, 1416.44, 77.6, 405.994, 3.94, "", "", 50.54, 0.2, 67.04, 0.528}, 
 {"MDG", "Africa", "Madagascar", "2021-05-11", 39351., 189., 194.571, 732., 
  3., 7.143, 1421.074, 6.825, 7.027, 26.435, 0.108, 0.258, 0.73, "", "", "", 
  "", "", "", "", "", 537., 193431., 6.985, 0.019, 812., 0.029, 0.24, 4.2, 
  "tests performed", "", "", "", "", "", "", "", "", "", 81.48, 2.7691019*^7, 
  43.951, 19.6, 2.929, 1.686, 1416.44, 77.6, 405.994, 3.94, "", "", 50.54, 
  0.2, 67.04, 0.528}, {"MDG", "Africa", "Madagascar", "2021-05-12", 39510., 
  159., 199.143, 738., 6., 6.857, 1426.816, 5.742, 7.192, 26.651, 0.217, 
  0.248, 0.73, "", "", "", "", "", "", "", "", 803., 194234., 7.014, 0.029, 
  818., 0.03, 0.243, 4.1, "tests performed", 609., 609., "", "", "", 0., 0., 
  "", "", 81.48, 2.7691019*^7, 43.951, 19.6, 2.929, 1.686, 1416.44, 77.6, 
  405.994, 3.94, "", "", 50.54, 0.2, 67.04, 0.528}, 
 {"MDG", "Africa", "Madagascar", "2021-05-13", 39759., 249., 203.143, 745., 
  7., 7.143, 1435.808, 8.992, 7.336, 26.904, 0.253, 0.258, 0.72, "", "", "", 
  "", "", "", "", "", 435., 194669., 7.03, 0.016, 668., 0.024, 0.304, 3.3, 
  "tests performed", "", "", "", "", 547., "", "", "", 20., 81.48, 
  2.7691019*^7, 43.951, 19.6, 2.929, 1.686, 1416.44, 77.6, 405.994, 3.94, "", 
  "", 50.54, 0.2, 67.04, 0.528}, {"MDG", "Africa", "Madagascar", 
  "2021-05-14", 39888., 129., 178.143, 748., 3., 6.714, 1440.467, 4.659, 
  6.433, 27.012, 0.108, 0.242, 0.7, "", "", "", "", "", "", "", "", 802., 
  195471., 7.059, 0.029, 639., 0.023, 0.279, 3.6, "tests performed", "", "", 
  "", "", 547., "", "", "", 20., 81.48, 2.7691019*^7, 43.951, 19.6, 2.929, 
  1.686, 1416.44, 77.6, 405.994, 3.94, "", "", 50.54, 0.2, 67.04, 0.528}, 
 {"MDG", "Africa", "Madagascar", "2021-05-15", 40005., 117., 161.571, 754., 
  6., 5.429, 1444.692, 4.225, 5.835, 27.229, 0.217, 0.196, 0.7, "", "", "", 
  "", "", "", "", "", 907., 196378., 7.092, 0.033, 687., 0.025, 0.235, 4.3, 
  "tests performed", "", "", "", "", 547., "", "", "", 20., 81.48, 
  2.7691019*^7, 43.951, 19.6, 2.929, 1.686, 1416.44, 77.6, 405.994, 3.94, "", 
  "", 50.54, 0.2, 67.04, 0.528}, {"MDG", "Africa", "Madagascar", 
  "2021-05-16", 40141., 136., 161.286, 763., 9., 5.857, 1449.604, 4.911, 
  5.824, 27.554, 0.325, 0.212, 0.69, "", "", "", "", "", "", "", "", 302., 
  196680., 7.103, 0.011, 627., 0.023, 0.257, 3.9, "tests performed", "", "", 
  "", "", 547., "", "", "", 20., 81.48, 2.7691019*^7, 43.951, 19.6, 2.929, 
  1.686, 1416.44, 77.6, 405.994, 3.94, "", "", 50.54, 0.2, 67.04, 0.528}, 
 {"MDG", "Africa", "Madagascar", "2021-05-17", 40204., 63., 148.857, 771., 
  8., 6., 1451.879, 2.275, 5.376, 27.843, 0.289, 0.217, 0.69, "", "", "", "", 
  "", "", "", "", 573., 197253., 7.123, 0.021, 623., 0.022, 0.239, 4.2, 
  "tests performed", "", "", "", "", 547., "", "", "", 20., 81.48, 
  2.7691019*^7, 43.951, 19.6, 2.929, 1.686, 1416.44, 77.6, 405.994, 3.94, "", 
  "", 50.54, 0.2, 67.04, 0.528}, {"MDG", "Africa", "Madagascar", 
  "2021-05-18", 40326., 122., 139.286, 774., 3., 6., 1456.284, 4.406, 5.03, 
  27.951, 0.108, 0.217, 0.69, "", "", "", "", "", "", "", "", 274., 197527., 
  7.133, 0.01, 585., 0.021, 0.238, 4.2, "tests performed", 3890., 3890., "", 
  "", 547., 0.01, 0.01, "", 20., 81.48, 2.7691019*^7, 43.951, 19.6, 2.929, 
  1.686, 1416.44, 77.6, 405.994, 3.94, "", "", 50.54, 0.2, 67.04, 0.528}, 
 {"MDG", "Africa", "Madagascar", "2021-05-19", 40385., 59., 125., 777., 3., 
  5.571, 1458.415, 2.131, 4.514, 28.06, 0.108, 0.201, 0.69, "", "", "", "", 
  "", "", "", "", 471., 197998., 7.15, 0.017, 538., 0.019, 0.232, 4.3, 
  "tests performed", "", "", "", "", 928., "", "", "", 34., 81.48, 
  2.7691019*^7, 43.951, 19.6, 2.929, 1.686, 1416.44, 77.6, 405.994, 3.94, "", 
  "", 50.54, 0.2, 67.04, 0.528}, {"MDG", "Africa", "Madagascar", 
  "2021-05-20", 40519., 134., 108.571, 783., 6., 5.429, 1463.254, 4.839, 
  3.921, 28.276, 0.217, 0.196, 0.69, "", "", "", "", "", "", "", "", 821., 
  198819., 7.18, 0.03, 593., 0.021, 0.183, 5.5, "tests performed", "", "", 
  "", "", 1310., "", "", "", 47., 81.48, 2.7691019*^7, 43.951, 19.6, 2.929, 
  1.686, 1416.44, 77.6, 405.994, 3.94, "", "", 50.54, 0.2, 67.04, 0.528}, 
 {"MDG", "Africa", "Madagascar", "2021-05-21", 40692., 173., 114.857, 786., 
  3., 5.429, 1469.502, 6.248, 4.148, 28.385, 0.108, 0.196, 0.68, "", "", "", 
  "", "", "", "", "", 619., 199438., 7.202, 0.022, 567., 0.02, 0.203, 4.9, 
  "tests performed", 13539., 13539., "", "", 1691., 0.05, 0.05, "", 61., 
  81.48, 2.7691019*^7, 43.951, 19.6, 2.929, 1.686, 1416.44, 77.6, 405.994, 
  3.94, "", "", 50.54, 0.2, 67.04, 0.528}, {"MDG", "Africa", "Madagascar", 
  "2021-05-22", 40780., 88., 110.714, 793., 7., 5.571, 1472.68, 3.178, 3.998, 
  28.637, 0.253, 0.201, 0.68, "", "", "", "", "", "", "", "", 868., 200306., 
  7.234, 0.031, 561., 0.02, 0.197, 5.1, "tests performed", "", "", "", "", 
  1790., "", "", "", 65., 81.48, 2.7691019*^7, 43.951, 19.6, 2.929, 1.686, 
  1416.44, 77.6, 405.994, 3.94, "", "", 50.54, 0.2, 67.04, 0.528}, 
 {"MDG", "Africa", "Madagascar", "2021-05-23", 40876., 96., 105., 800., 7., 
  5.286, 1476.146, 3.467, 3.792, 28.89, 0.253, 0.191, 0.67, "", "", "", "", 
  "", "", "", "", 460., 200766., 7.25, 0.017, 584., 0.021, 0.18, 5.6, 
  "tests performed", "", "", "", "", 1889., "", "", "", 68., 81.48, 
  2.7691019*^7, 43.951, 19.6, 2.929, 1.686, 1416.44, 77.6, 405.994, 3.94, "", 
  "", 50.54, 0.2, 67.04, 0.528}, {"MDG", "Africa", "Madagascar", 
  "2021-05-24", 40954., 78., 107.143, 806., 6., 5., 1478.963, 2.817, 3.869, 
  29.107, 0.217, 0.181, 0.67, "", "", "", "", "", "", "", "", 241., 201007., 
  7.259, 0.009, 536., 0.019, 0.2, 5., "tests performed", 17258., 17258., "", 
  "", 1988., 0.06, 0.06, "", 72., 81.48, 2.7691019*^7, 43.951, 19.6, 2.929, 
  1.686, 1416.44, 77.6, 405.994, 3.94, "", "", 50.54, 0.2, 67.04, 0.528}, 
 {"MDG", "Africa", "Madagascar", "2021-05-25", 40999., 45., 96.143, 810., 4., 
  5.143, 1480.588, 1.625, 3.472, 29.251, 0.144, 0.186, 0.67, "", "", "", "", 
  "", "", "", "", 384., 201391., 7.273, 0.014, 552., 0.02, 0.174, 5.7, 
  "tests performed", "", "", "", "", 2242., "", "", "", 81., 81.48, 
  2.7691019*^7, 43.951, 19.6, 2.929, 1.686, 1416.44, 77.6, 405.994, 3.94, "", 
  "", 50.54, 0.2, 67.04, 0.528}, {"MDG", "Africa", "Madagascar", 
  "2021-05-26", 41061., 62., 96.571, 817., 7., 5.714, 1482.827, 2.239, 3.487, 
  29.504, 0.253, 0.206, 0.67, "", "", "", "", "", "", "", "", 120., 201511., 
  7.277, 0.004, 502., 0.018, 0.192, 5.2, "tests performed", 21912., 21912., 
  "", "", 2115., 0.08, 0.08, "", 76., 81.48, 2.7691019*^7, 43.951, 19.6, 
  2.929, 1.686, 1416.44, 77.6, 405.994, 3.94, "", "", 50.54, 0.2, 67.04, 
  0.528}, {"MDG", "Africa", "Madagascar", "2021-05-27", 41102., 41., 83.286, 
  822., 5., 5.571, 1484.308, 1.481, 3.008, 29.685, 0.181, 0.201, 0.67, "", 
  "", "", "", "", "", "", "", 675., 202186., 7.302, 0.024, 481., 0.017, 
  0.173, 5.8, "tests performed", "", "", "", "", 2076., "", "", "", 75., 
  81.48, 2.7691019*^7, 43.951, 19.6, 2.929, 1.686, 1416.44, 77.6, 405.994, 
  3.94, "", "", 50.54, 0.2, 67.04, 0.528}, {"MDG", "Africa", "Madagascar", 
  "2021-05-28", 41184., 82., 70.286, 827., 5., 5.857, 1487.269, 2.961, 2.538, 
  29.865, 0.181, 0.212, 0.67, "", "", "", "", "", "", "", "", 434., 202620., 
  7.317, 0.016, 455., 0.016, 0.154, 6.5, "tests performed", "", "", "", "", 
  2038., "", "", "", 74., 81.48, 2.7691019*^7, 43.951, 19.6, 2.929, 1.686, 
  1416.44, 77.6, 405.994, 3.94, "", "", 50.54, 0.2, 67.04, 0.528}, 
 {"MDG", "Africa", "Madagascar", "2021-05-29", 41234., 50., 64.857, 829., 2., 
  5.143, 1489.075, 1.806, 2.342, 29.938, 0.072, 0.186, 0.67, "", "", "", "", 
  "", "", "", "", 262., 202882., 7.327, 0.009, 368., 0.013, 0.176, 5.7, 
  "tests performed", "", "", "", "", 2281., "", "", "", 82., 81.48, 
  2.7691019*^7, 43.951, 19.6, 2.929, 1.686, 1416.44, 77.6, 405.994, 3.94, "", 
  "", 50.54, 0.2, 67.04, 0.528}, {"MDG", "Africa", "Madagascar", 
  "2021-05-30", 41266., 32., 55.714, 835., 6., 5., 1490.23, 1.156, 2.012, 
  30.154, 0.217, 0.181, 0.68, "", "", "", "", "", "", "", "", 573., 203455., 
  7.347, 0.021, 384., 0.014, 0.145, 6.9, "tests performed", "", "", "", "", 
  2525., "", "", "", 91., 66.67, 2.7691019*^7, 43.951, 19.6, 2.929, 1.686, 
  1416.44, 77.6, 405.994, 3.94, "", "", 50.54, 0.2, 67.04, 0.528}, 
 {"MDG", "Africa", "Madagascar", "2021-05-31", 41342., 76., 55.429, 839., 4., 
  4.714, 1492.975, 2.745, 2.002, 30.299, 0.144, 0.17, 0.69, "", "", "", "", 
  "", "", "", "", 202., 203657., 7.355, 0.007, 379., 0.014, 0.146, 6.8, 
  "tests performed", 36640., 36640., "", "", 2769., 0.13, 0.13, "", 100., 
  66.67, 2.7691019*^7, 43.951, 19.6, 2.929, 1.686, 1416.44, 77.6, 405.994, 
  3.94, "", "", 50.54, 0.2, 67.04, 0.528}, {"MDG", "Africa", "Madagascar", 
  "2021-06-01", 41366., 24., 52.429, 841., 2., 4.429, 1493.842, 0.867, 1.893, 
  30.371, 0.072, 0.16, 0.7, "", "", "", "", "", "", "", "", 453., 204110., 
  7.371, 0.016, 388., 0.014, 0.135, 7.4, "tests performed", "", "", "", "", 
  "", "", "", "", "", 66.67, 2.7691019*^7, 43.951, 19.6, 2.929, 1.686, 
  1416.44, 77.6, 405.994, 3.94, "", "", 50.54, 0.2, 67.04, 0.528}, 
 {"MDG", "Africa", "Madagascar", "2021-06-02", 41419., 53., 51.143, 846., 5., 
  4.143, 1495.756, 1.914, 1.847, 30.551, 0.181, 0.15, 0.71, "", "", "", "", 
  "", "", "", "", 459., 204569., 7.388, 0.017, 437., 0.016, 0.117, 8.5, 
  "tests performed", "", "", "", "", "", "", "", "", "", 66.67, 2.7691019*^7, 
  43.951, 19.6, 2.929, 1.686, 1416.44, 77.6, 405.994, 3.94, "", "", 50.54, 
  0.2, 67.04, 0.528}, {"MDG", "Africa", "Madagascar", "2021-06-03", 41488., 
  69., 55.143, 850., 4., 4., 1498.248, 2.492, 1.991, 30.696, 0.144, 0.144, 
  0.72, "", "", "", "", "", "", "", "", 413., 204982., 7.402, 0.015, 399., 
  0.014, 0.138, 7.2, "tests performed", "", "", "", "", "", "", "", "", "", 
  66.67, 2.7691019*^7, 43.951, 19.6, 2.929, 1.686, 1416.44, 77.6, 405.994, 
  3.94, "", "", 50.54, 0.2, 67.04, 0.528}, {"MDG", "Africa", "Madagascar", 
  "2021-06-04", 41540., 52., 50.857, 857., 7., 4.286, 1500.125, 1.878, 1.837, 
  30.949, 0.253, 0.155, 0.73, "", "", "", "", "", "", "", "", 503., 205485., 
  7.421, 0.018, 409., 0.015, 0.124, 8., "tests performed", "", "", "", "", 
  "", "", "", "", "", 63.89, 2.7691019*^7, 43.951, 19.6, 2.929, 1.686, 
  1416.44, 77.6, 405.994, 3.94, "", "", 50.54, 0.2, 67.04, 0.528}, 
 {"MDG", "Africa", "Madagascar", "2021-06-05", 41631., 91., 56.714, 859., 2., 
  4.286, 1503.412, 3.286, 2.048, 31.021, 0.072, 0.155, 0.73, "", "", "", "", 
  "", "", "", "", 400., 205885., 7.435, 0.014, 429., 0.015, 0.132, 7.6, 
  "tests performed", "", "", "", "", "", "", "", "", "", 63.89, 2.7691019*^7, 
  43.951, 19.6, 2.929, 1.686, 1416.44, 77.6, 405.994, 3.94, "", "", 50.54, 
  0.2, 67.04, 0.528}, {"MDG", "Africa", "Madagascar", "2021-06-06", 41690., 
  59., 60.571, 861., 2., 3.714, 1505.542, 2.131, 2.187, 31.093, 0.072, 0.134, 
  0.74, "", "", "", "", "", "", "", "", 327., 206212., 7.447, 0.012, 394., 
  0.014, 0.154, 6.5, "tests performed", "", "", "", "", "", "", "", "", "", 
  63.89, 2.7691019*^7, 43.951, 19.6, 2.929, 1.686, 1416.44, 77.6, 405.994, 
  3.94, "", "", 50.54, 0.2, 67.04, 0.528}, {"MDG", "Africa", "Madagascar", 
  "2021-06-07", 41742., 52., 57.143, 866., 5., 3.857, 1507.42, 1.878, 2.064, 
  31.274, 0.181, 0.139, "", "", "", "", "", "", "", "", "", "", "", "", "", 
  "", "", "", "", "", "", "", "", "", "", "", "", "", "", "", 2.7691019*^7, 
  43.951, 19.6, 2.929, 1.686, 1416.44, 77.6, 405.994, 3.94, "", "", 50.54, 
  0.2, 67.04, 0.528}, {"MWI", "Africa", "Malawi", "2020-03-29", "", "", "", 
  "", "", "", "", "", "", "", "", "", "", "", "", "", "", "", "", "", "", "", 
  18., 0.001, "", "", "", "", "", "samples tested", "", "", "", "", "", "", 
  "", "", "", 52.78, 1.9129955*^7, 197.519, 18.1, 2.979, 1.783, 1095.042, 
  71.4, 227.349, 3.94, 4.4, 24.7, 8.704, 1.3, 64.26, 0.483}, 
 {"MWI", "Africa", "Malawi", "2020-03-30", "", "", "", "", "", "", "", "", 
  "", "", "", "", "", "", "", "", "", "", "", "", "", 17., 35., 0.002, 0.001, 
  "", "", "", "", "samples tested", "", "", "", "", "", "", "", "", "", 
  52.78, 1.9129955*^7, 197.519, 18.1, 2.979, 1.783, 1095.042, 71.4, 227.349, 
  3.94, 4.4, 24.7, 8.704, 1.3, 64.26, 0.483}, {"MWI", "Africa", "Malawi", 
  "2020-03-31", "", "", "", "", "", "", "", "", "", "", "", "", "", "", "", 
  "", "", "", "", "", "", "", "", "", "", "", "", "", "", "samples tested", 
  "", "", "", "", "", "", "", "", "", 52.78, 1.9129955*^7, 197.519, 18.1, 
  2.979, 1.783, 1095.042, 71.4, 227.349, 3.94, 4.4, 24.7, 8.704, 1.3, 64.26, 
  0.483}, {"MWI", "Africa", "Malawi", "2020-04-01", "", "", "", "", "", "", 
  "", "", "", "", "", "", "", "", "", "", "", "", "", "", "", "", 86., 0.004, 
  "", "", "", "", "", "samples tested", "", "", "", "", "", "", "", "", "", 
  52.78, 1.9129955*^7, 197.519, 18.1, 2.979, 1.783, 1095.042, 71.4, 227.349, 
  3.94, 4.4, 24.7, 8.704, 1.3, 64.26, 0.483}, {"MWI", "Africa", "Malawi", 
  "2020-04-02", 3., 3., "", "", "", "", 0.157, 0.157, "", "", "", "", "", "", 
  "", "", "", "", "", "", "", 2., 88., 0.005, 0., "", "", "", "", 
  "samples tested", "", "", "", "", "", "", "", "", "", 52.78, 1.9129955*^7, 
  197.519, 18.1, 2.979, 1.783, 1095.042, 71.4, 227.349, 3.94, 4.4, 24.7, 
  8.704, 1.3, 64.26, 0.483}, {"MWI", "Africa", "Malawi", "2020-04-03", 3., 
  0., "", "", "", "", 0.157, 0., "", "", "", "", "", "", "", "", "", "", "", 
  "", "", 5., 93., 0.005, 0., "", "", "", "", "samples tested", "", "", "", 
  "", "", "", "", "", "", 52.78, 1.9129955*^7, 197.519, 18.1, 2.979, 1.783, 
  1095.042, 71.4, 227.349, 3.94, 4.4, 24.7, 8.704, 1.3, 64.26, 0.483}, 
 {"MWI", "Africa", "Malawi", "2020-04-04", 4., 1., "", "", "", "", 0.209, 
  0.052, "", "", "", "", "", "", "", "", "", "", "", "", "", 29., 122., 
  0.006, 0.002, "", "", "", "", "samples tested", "", "", "", "", "", "", "", 
  "", "", 56.48, 1.9129955*^7, 197.519, 18.1, 2.979, 1.783, 1095.042, 71.4, 
  227.349, 3.94, 4.4, 24.7, 8.704, 1.3, 64.26, 0.483}, 
 {"MWI", "Africa", "Malawi", "2020-04-05", 4., 0., "", "", "", "", 0.209, 0., 
  "", "", "", "", "", "", "", "", "", "", "", "", "", 1., 123., 0.006, 0., 
  15., 0.001, "", "", "samples tested", "", "", "", "", "", "", "", "", "", 
  56.48, 1.9129955*^7, 197.519, 18.1, 2.979, 1.783, 1095.042, 71.4, 227.349, 
  3.94, 4.4, 24.7, 8.704, 1.3, 64.26, 0.483}, {"MWI", "Africa", "Malawi", 
  "2020-04-06", 5., 1., "", "", "", "", 0.261, 0.052, "", "", "", "", "", "", 
  "", "", "", "", "", "", "", 20., 143., 0.007, 0.001, 15., 0.001, "", "", 
  "samples tested", "", "", "", "", "", "", "", "", "", 56.48, 1.9129955*^7, 
  197.519, 18.1, 2.979, 1.783, 1095.042, 71.4, 227.349, 3.94, 4.4, 24.7, 
  8.704, 1.3, 64.26, 0.483}, {"MWI", "Africa", "Malawi", "2020-04-07", 8., 
  3., 1.143, 1., 1., 0.143, 0.418, 0.157, 0.06, 0.052, 0.052, 0.007, "", "", 
  "", "", "", "", "", "", "", 2., 145., 0.008, 0., 12., 0.001, 0.095, 10.5, 
  "samples tested", "", "", "", "", "", "", "", "", "", 56.48, 1.9129955*^7, 
  197.519, 18.1, 2.979, 1.783, 1095.042, 71.4, 227.349, 3.94, 4.4, 24.7, 
  8.704, 1.3, 64.26, 0.483}, {"MWI", "Africa", "Malawi", "2020-04-08", 8., 
  0., 1.143, 1., 0., 0.143, 0.418, 0., 0.06, 0.052, 0., 0.007, "", "", "", 
  "", "", "", "", "", "", 79., 224., 0.012, 0.004, 20., 0.001, 0.057, 17.5, 
  "samples tested", "", "", "", "", "", "", "", "", "", 56.48, 1.9129955*^7, 
  197.519, 18.1, 2.979, 1.783, 1095.042, 71.4, 227.349, 3.94, 4.4, 24.7, 
  8.704, 1.3, 64.26, 0.483}, {"MWI", "Africa", "Malawi", "2020-04-09", 8., 
  0., 0.714, 1., 0., 0.143, 0.418, 0., 0.037, 0.052, 0., 0.007, "", "", "", 
  "", "", "", "", "", "", 7., 231., 0.012, 0., 20., 0.001, 0.036, 28., 
  "samples tested", "", "", "", "", "", "", "", "", "", 56.48, 1.9129955*^7, 
  197.519, 18.1, 2.979, 1.783, 1095.042, 71.4, 227.349, 3.94, 4.4, 24.7, 
  8.704, 1.3, 64.26, 0.483}, {"MWI", "Africa", "Malawi", "2020-04-10", 9., 
  1., 0.857, 1., 0., 0.143, 0.47, 0.052, 0.045, 0.052, 0., 0.007, "", "", "", 
  "", "", "", "", "", "", 56., 287., 0.015, 0.003, 28., 0.001, 0.031, 32.7, 
  "samples tested", "", "", "", "", "", "", "", "", "", 56.48, 1.9129955*^7, 
  197.519, 18.1, 2.979, 1.783, 1095.042, 71.4, 227.349, 3.94, 4.4, 24.7, 
  8.704, 1.3, 64.26, 0.483}, {"MWI", "Africa", "Malawi", "2020-04-11", 12., 
  3., 1.143, 2., 1., 0.286, 0.627, 0.157, 0.06, 0.105, 0.052, 0.015, "", "", 
  "", "", "", "", "", "", "", 27., 314., 0.016, 0.001, 27., 0.001, 0.042, 
  23.6, "samples tested", "", "", "", "", "", "", "", "", "", 56.48, 
  1.9129955*^7, 197.519, 18.1, 2.979, 1.783, 1095.042, 71.4, 227.349, 3.94, 
  4.4, 24.7, 8.704, 1.3, 64.26, 0.483}, {"MWI", "Africa", "Malawi", 
  "2020-04-12", 13., 1., 1.286, 2., 0., 0.286, 0.68, 0.052, 0.067, 0.105, 0., 
  0.015, "", "", "", "", "", "", "", "", "", "", "", "", "", 29., 0.002, 
  0.044, 22.6, "samples tested", "", "", "", "", "", "", "", "", "", 56.48, 
  1.9129955*^7, 197.519, 18.1, 2.979, 1.783, 1095.042, 71.4, 227.349, 3.94, 
  4.4, 24.7, 8.704, 1.3, 64.26, 0.483}, {"MWI", "Africa", "Malawi", 
  "2020-04-13", 16., 3., 1.571, 2., 0., 0.286, 0.836, 0.157, 0.082, 0.105, 
  0., 0.015, "", "", "", "", "", "", "", "", "", "", 343., 0.018, "", 29., 
  0.002, 0.054, 18.5, "samples tested", "", "", "", "", "", "", "", "", "", 
  56.48, 1.9129955*^7, 197.519, 18.1, 2.979, 1.783, 1095.042, 71.4, 227.349, 
  3.94, 4.4, 24.7, 8.704, 1.3, 64.26, 0.483}, {"MWI", "Africa", "Malawi", 
  "2020-04-14", 16., 0., 1.143, 2., 0., 0.143, 0.836, 0., 0.06, 0.105, 0., 
  0.007, "", "", "", "", "", "", "", "", "", "", "", "", "", 29., 0.002, 
  0.039, 25.4, "samples tested", "", "", "", "", "", "", "", "", "", 56.48, 
  1.9129955*^7, 197.519, 18.1, 2.979, 1.783, 1095.042, 71.4, 227.349, 3.94, 
  4.4, 24.7, 8.704, 1.3, 64.26, 0.483}, {"MWI", "Africa", "Malawi", 
  "2020-04-15", 16., 0., 1.143, 2., 0., 0.143, 0.836, 0., 0.06, 0.105, 0., 
  0.007, "", "", "", "", "", "", "", "", "", "", 353., 0.018, "", 18., 0.001, 
  0.064, 15.7, "samples tested", "", "", "", "", "", "", "", "", "", 56.48, 
  1.9129955*^7, 197.519, 18.1, 2.979, 1.783, 1095.042, 71.4, 227.349, 3.94, 
  4.4, 24.7, 8.704, 1.3, 64.26, 0.483}, {"MWI", "Africa", "Malawi", 
  "2020-04-16", 16., 0., 1.143, 2., 0., 0.143, 0.836, 0., 0.06, 0.105, 0., 
  0.007, "", "", "", "", "", "", "", "", "", 64., 417., 0.022, 0.003, 27., 
  0.001, 0.042, 23.6, "samples tested", "", "", "", "", "", "", "", "", "", 
  56.48, 1.9129955*^7, 197.519, 18.1, 2.979, 1.783, 1095.042, 71.4, 227.349, 
  3.94, 4.4, 24.7, 8.704, 1.3, 64.26, 0.483}, {"MWI", "Africa", "Malawi", 
  "2020-04-17", 17., 1., 1.143, 2., 0., 0.143, 0.889, 0.052, 0.06, 0.105, 0., 
  0.007, "", "", "", "", "", "", "", "", "", 7., 424., 0.022, 0., 20., 0.001, 
  0.057, 17.5, "samples tested", "", "", "", "", "", "", "", "", "", 56.48, 
  1.9129955*^7, 197.519, 18.1, 2.979, 1.783, 1095.042, 71.4, 227.349, 3.94, 
  4.4, 24.7, 8.704, 1.3, 64.26, 0.483}, {"MWI", "Africa", "Malawi", 
  "2020-04-18", 17., 0., 0.714, 2., 0., 0., 0.889, 0., 0.037, 0.105, 0., 0., 
  "", "", "", "", "", "", "", "", "", 5., 429., 0.022, 0., 16., 0.001, 0.045, 
  22.4, "samples tested", "", "", "", "", "", "", "", "", "", 60.19, 
  1.9129955*^7, 197.519, 18.1, 2.979, 1.783, 1095.042, 71.4, 227.349, 3.94, 
  4.4, 24.7, 8.704, 1.3, 64.26, 0.483}, {"MWI", "Africa", "Malawi", 
  "2020-04-19", 17., 0., 0.571, 2., 0., 0., 0.889, 0., 0.03, 0.105, 0., 0., 
  "", "", "", "", "", "", "", "", "", "", "", "", "", 17., 0.001, 0.034, 
  29.8, "samples tested", "", "", "", "", "", "", "", "", "", 60.19, 
  1.9129955*^7, 197.519, 18.1, 2.979, 1.783, 1095.042, 71.4, 227.349, 3.94, 
  4.4, 24.7, 8.704, 1.3, 64.26, 0.483}, {"MWI", "Africa", "Malawi", 
  "2020-04-20", 17., 0., 0.143, 2., 0., 0., 0.889, 0., 0.007, 0.105, 0., 0., 
  "", "", "", "", "", "", "", "", "", "", 460., 0.024, "", 17., 0.001, 0.008, 
  118.9, "samples tested", "", "", "", "", "", "", "", "", "", 60.19, 
  1.9129955*^7, 197.519, 18.1, 2.979, 1.783, 1095.042, 71.4, 227.349, 3.94, 
  4.4, 24.7, 8.704, 1.3, 64.26, 0.483}, {"MWI", "Africa", "Malawi", 
  "2020-04-21", 18., 1., 0.286, 2., 0., 0., 0.941, 0.052, 0.015, 0.105, 0., 
  0., "", "", "", "", "", "", "", "", "", 59., 519., 0.027, 0.003, 24., 
  0.001, 0.012, 83.9, "samples tested", "", "", "", "", "", "", "", "", "", 
  60.19, 1.9129955*^7, 197.519, 18.1, 2.979, 1.783, 1095.042, 71.4, 227.349, 
  3.94, 4.4, 24.7, 8.704, 1.3, 64.26, 0.483}, {"MWI", "Africa", "Malawi", 
  "2020-04-22", 23., 5., 1., 3., 1., 0.143, 1.202, 0.261, 0.052, 0.157, 
  0.052, 0.007, "", "", "", "", "", "", "", "", "", 34., 553., 0.029, 0.002, 
  29., 0.002, 0.034, 29., "samples tested", "", "", "", "", "", "", "", "", 
  "", 60.19, 1.9129955*^7, 197.519, 18.1, 2.979, 1.783, 1095.042, 71.4, 
  227.349, 3.94, 4.4, 24.7, 8.704, 1.3, 64.26, 0.483}, 
 {"MWI", "Africa", "Malawi", "2020-04-23", 33., 10., 2.429, 3., 0., 0.143, 
  1.725, 0.523, 0.127, 0.157, 0., 0.007, "", "", "", "", "", "", "", "", "", 
  13., 566., 0.03, 0.001, 21., 0.001, 0.116, 8.6, "samples tested", "", "", 
  "", "", "", "", "", "", "", 60.19, 1.9129955*^7, 197.519, 18.1, 2.979, 
  1.783, 1095.042, 71.4, 227.349, 3.94, 4.4, 24.7, 8.704, 1.3, 64.26, 0.483}, 
 {"MWI", "Africa", "Malawi", "2020-04-24", 33., 0., 2.286, 3., 0., 0.143, 
  1.725, 0., 0.119, 0.157, 0., 0.007, "", "", "", "", "", "", "", "", "", 
  51., 617., 0.032, 0.003, 28., 0.001, 0.082, 12.2, "samples tested", "", "", 
  "", "", "", "", "", "", "", 60.19, 1.9129955*^7, 197.519, 18.1, 2.979, 
  1.783, 1095.042, 71.4, 227.349, 3.94, 4.4, 24.7, 8.704, 1.3, 64.26, 0.483}, 
 {"MWI", "Africa", "Malawi", "2020-04-25", 33., 0., 2.286, 3., 0., 0.143, 
  1.725, 0., 0.119, 0.157, 0., 0.007, "", "", "", "", "", "", "", "", "", 
  47., 664., 0.035, 0.002, 34., 0.002, 0.067, 14.9, "samples tested", "", "", 
  "", "", "", "", "", "", "", 60.19, 1.9129955*^7, 197.519, 18.1, 2.979, 
  1.783, 1095.042, 71.4, 227.349, 3.94, 4.4, 24.7, 8.704, 1.3, 64.26, 0.483}, 
 {"MWI", "Africa", "Malawi", "2020-04-26", 34., 1., 2.429, 3., 0., 0.143, 
  1.777, 0.052, 0.127, 0.157, 0., 0.007, "", "", "", "", "", "", "", "", "", 
  26., 690., 0.036, 0.001, 35., 0.002, 0.069, 14.4, "samples tested", "", "", 
  "", "", "", "", "", "", "", 60.19, 1.9129955*^7, 197.519, 18.1, 2.979, 
  1.783, 1095.042, 71.4, 227.349, 3.94, 4.4, 24.7, 8.704, 1.3, 64.26, 0.483}, 
 {"MWI", "Africa", "Malawi", "2020-04-27", 36., 2., 2.714, 3., 0., 0.143, 
  1.882, 0.105, 0.142, 0.157, 0., 0.007, "", "", "", "", "", "", "", "", "", 
  13., 703., 0.037, 0.001, 35., 0.002, 0.078, 12.9, "samples tested", "", "", 
  "", "", "", "", "", "", "", 60.19, 1.9129955*^7, 197.519, 18.1, 2.979, 
  1.783, 1095.042, 71.4, 227.349, 3.94, 4.4, 24.7, 8.704, 1.3, 64.26, 0.483}, 
 {"MWI", "Africa", "Malawi", "2020-04-28", 36., 0., 2.571, 3., 0., 0.143, 
  1.882, 0., 0.134, 0.157, 0., 0.007, "", "", "", "", "", "", "", "", "", 
  41., 744., 0.039, 0.002, 32., 0.002, 0.08, 12.4, "samples tested", "", "", 
  "", "", "", "", "", "", "", 60.19, 1.9129955*^7, 197.519, 18.1, 2.979, 
  1.783, 1095.042, 71.4, 227.349, 3.94, 4.4, 24.7, 8.704, 1.3, 64.26, 0.483}, 
 {"MWI", "Africa", "Malawi", "2020-04-29", 36., 0., 1.857, 3., 0., 0., 1.882, 
  0., 0.097, 0.157, 0., 0., "", "", "", "", "", "", "", "", "", 30., 774., 
  0.04, 0.002, 32., 0.002, 0.058, 17.2, "samples tested", "", "", "", "", "", 
  "", "", "", "", 60.19, 1.9129955*^7, 197.519, 18.1, 2.979, 1.783, 1095.042, 
  71.4, 227.349, 3.94, 4.4, 24.7, 8.704, 1.3, 64.26, 0.483}, 
 {"MWI", "Africa", "Malawi", "2020-04-30", 37., 1., 0.571, 3., 0., 0., 1.934, 
  0.052, 0.03, 0.157, 0., 0., "", "", "", "", "", "", "", "", "", 57., 831., 
  0.043, 0.003, 38., 0.002, 0.015, 66.5, "samples tested", "", "", "", "", 
  "", "", "", "", "", 60.19, 1.9129955*^7, 197.519, 18.1, 2.979, 1.783, 
  1095.042, 71.4, 227.349, 3.94, 4.4, 24.7, 8.704, 1.3, 64.26, 0.483}, 
 {"MWI", "Africa", "Malawi", "2020-05-01", 37., 0., 0.571, 3., 0., 0., 1.934, 
  0., 0.03, 0.157, 0., 0., "", "", "", "", "", "", "", "", "", 67., 898., 
  0.047, 0.004, 40., 0.002, 0.014, 70.1, "samples tested", "", "", "", "", 
  "", "", "", "", "", 60.19, 1.9129955*^7, 197.519, 18.1, 2.979, 1.783, 
  1095.042, 71.4, 227.349, 3.94, 4.4, 24.7, 8.704, 1.3, 64.26, 0.483}, 
 {"MWI", "Africa", "Malawi", "2020-05-02", 38., 1., 0.714, 3., 0., 0., 1.986, 
  0.052, 0.037, 0.157, 0., 0., "", "", "", "", "", "", "", "", "", 9., 907., 
  0.047, 0., 35., 0.002, 0.02, 49., "samples tested", "", "", "", "", "", "", 
  "", "", "", 60.19, 1.9129955*^7, 197.519, 18.1, 2.979, 1.783, 1095.042, 
  71.4, 227.349, 3.94, 4.4, 24.7, 8.704, 1.3, 64.26, 0.483}, 
 {"MWI", "Africa", "Malawi", "2020-05-03", 39., 1., 0.714, 3., 0., 0., 2.039, 
  0.052, 0.037, 0.157, 0., 0., "", "", "", "", "", "", "", "", "", 8., 915., 
  0.048, 0., 32., 0.002, 0.022, 44.8, "samples tested", "", "", "", "", "", 
  "", "", "", "", 60.19, 1.9129955*^7, 197.519, 18.1, 2.979, 1.783, 1095.042, 
  71.4, 227.349, 3.94, 4.4, 24.7, 8.704, 1.3, 64.26, 0.483}, 
 {"MWI", "Africa", "Malawi", "2020-05-04", 41., 2., 0.714, 3., 0., 0., 2.143, 
  0.105, 0.037, 0.157, 0., 0., "", "", "", "", "", "", "", "", "", 46., 961., 
  0.05, 0.002, 37., 0.002, 0.019, 51.8, "samples tested", "", "", "", "", "", 
  "", "", "", "", 60.19, 1.9129955*^7, 197.519, 18.1, 2.979, 1.783, 1095.042, 
  71.4, 227.349, 3.94, 4.4, 24.7, 8.704, 1.3, 64.26, 0.483}, 
 {"MWI", "Africa", "Malawi", "2020-05-05", 41., 0., 0.714, 3., 0., 0., 2.143, 
  0., 0.037, 0.157, 0., 0., "", "", "", "", "", "", "", "", "", 71., 1032., 
  0.054, 0.004, 41., 0.002, 0.017, 57.4, "samples tested", "", "", "", "", 
  "", "", "", "", "", 60.19, 1.9129955*^7, 197.519, 18.1, 2.979, 1.783, 
  1095.042, 71.4, 227.349, 3.94, 4.4, 24.7, 8.704, 1.3, 64.26, 0.483}, 
 {"MWI", "Africa", "Malawi", "2020-05-06", 43., 2., 1., 3., 0., 0., 2.248, 
  0.105, 0.052, 0.157, 0., 0., "", "", "", "", "", "", "", "", "", 41., 
  1073., 0.056, 0.002, 43., 0.002, 0.023, 43., "samples tested", "", "", "", 
  "", "", "", "", "", "", 60.19, 1.9129955*^7, 197.519, 18.1, 2.979, 1.783, 
  1095.042, 71.4, 227.349, 3.94, 4.4, 24.7, 8.704, 1.3, 64.26, 0.483}, 
 {"MWI", "Africa", "Malawi", "2020-05-07", 43., 0., 0.857, 3., 0., 0., 2.248, 
  0., 0.045, 0.157, 0., 0., "", "", "", "", "", "", "", "", "", 79., 1152., 
  0.06, 0.004, 46., 0.002, 0.019, 53.7, "samples tested", "", "", "", "", "", 
  "", "", "", "", 60.19, 1.9129955*^7, 197.519, 18.1, 2.979, 1.783, 1095.042, 
  71.4, 227.349, 3.94, 4.4, 24.7, 8.704, 1.3, 64.26, 0.483}, 
 {"MWI", "Africa", "Malawi", "2020-05-08", 43., 0., 0.857, 3., 0., 0., 2.248, 
  0., 0.045, 0.157, 0., 0., "", "", "", "", "", "", "", "", "", 79., 1231., 
  0.064, 0.004, 48., 0.003, 0.018, 56., "samples tested", "", "", "", "", "", 
  "", "", "", "", 60.19, 1.9129955*^7, 197.519, 18.1, 2.979, 1.783, 1095.042, 
  71.4, 227.349, 3.94, 4.4, 24.7, 8.704, 1.3, 64.26, 0.483}, 
 {"MWI", "Africa", "Malawi", "2020-05-09", 56., 13., 2.571, 3., 0., 0., 
  2.927, 0.68, 0.134, 0.157, 0., 0., "", "", "", "", "", "", "", "", "", 56., 
  1287., 0.067, 0.003, 54., 0.003, 0.048, 21., "samples tested", "", "", "", 
  "", "", "", "", "", "", 60.19, 1.9129955*^7, 197.519, 18.1, 2.979, 1.783, 
  1095.042, 71.4, 227.349, 3.94, 4.4, 24.7, 8.704, 1.3, 64.26, 0.483}, 
 {"MWI", "Africa", "Malawi", "2020-05-10", 56., 0., 2.429, 3., 0., 0., 2.927, 
  0., 0.127, 0.157, 0., 0., "", "", "", "", "", "", "", "", "", 50., 1337., 
  0.07, 0.003, 60., 0.003, 0.04, 24.7, "samples tested", "", "", "", "", "", 
  "", "", "", "", 60.19, 1.9129955*^7, 197.519, 18.1, 2.979, 1.783, 1095.042, 
  71.4, 227.349, 3.94, 4.4, 24.7, 8.704, 1.3, 64.26, 0.483}, 
 {"MWI", "Africa", "Malawi", "2020-05-11", 57., 1., 2.286, 3., 0., 0., 2.98, 
  0.052, 0.119, 0.157, 0., 0., "", "", "", "", "", "", "", "", "", 26., 
  1363., 0.071, 0.001, 57., 0.003, 0.04, 24.9, "samples tested", "", "", "", 
  "", "", "", "", "", "", 60.19, 1.9129955*^7, 197.519, 18.1, 2.979, 1.783, 
  1095.042, 71.4, 227.349, 3.94, 4.4, 24.7, 8.704, 1.3, 64.26, 0.483}, 
 {"MWI", "Africa", "Malawi", "2020-05-12", 57., 0., 2.286, 3., 0., 0., 2.98, 
  0., 0.119, 0.157, 0., 0., "", "", "", "", "", "", "", "", "", "", "", "", 
  "", 66., 0.003, 0.035, 28.9, "samples tested", "", "", "", "", "", "", "", 
  "", "", 60.19, 1.9129955*^7, 197.519, 18.1, 2.979, 1.783, 1095.042, 71.4, 
  227.349, 3.94, 4.4, 24.7, 8.704, 1.3, 64.26, 0.483}, 
 {"MWI", "Africa", "Malawi", "2020-05-13", 63., 6., 2.857, 3., 0., 0., 3.293, 
  0.314, 0.149, 0.157, 0., 0., "", "", "", "", "", "", "", "", "", "", 1621., 
  0.085, "", 78., 0.004, 0.037, 27.3, "samples tested", "", "", "", "", "", 
  "", "", "", "", 60.19, 1.9129955*^7, 197.519, 18.1, 2.979, 1.783, 1095.042, 
  71.4, 227.349, 3.94, 4.4, 24.7, 8.704, 1.3, 64.26, 0.483}, 
 {"MWI", "Africa", "Malawi", "2020-05-14", 63., 0., 2.857, 3., 0., 0., 3.293, 
  0., 0.149, 0.157, 0., 0., "", "", "", "", "", "", "", "", "", 75., 1696., 
  0.089, 0.004, 78., 0.004, 0.037, 27.3, "samples tested", "", "", "", "", 
  "", "", "", "", "", 60.19, 1.9129955*^7, 197.519, 18.1, 2.979, 1.783, 
  1095.042, 71.4, 227.349, 3.94, 4.4, 24.7, 8.704, 1.3, 64.26, 0.483}, 
 {"MWI", "Africa", "Malawi", "2020-05-15", 63., 0., 2.857, 3., 0., 0., 3.293, 
  0., 0.149, 0.157, 0., 0., "", "", "", "", "", "", "", "", "", 66., 1762., 
  0.092, 0.003, 76., 0.004, 0.038, 26.6, "samples tested", "", "", "", "", 
  "", "", "", "", "", 60.19, 1.9129955*^7, 197.519, 18.1, 2.979, 1.783, 
  1095.042, 71.4, 227.349, 3.94, 4.4, 24.7, 8.704, 1.3, 64.26, 0.483}, 
 {"MWI", "Africa", "Malawi", "2020-05-16", 65., 2., 1.286, 3., 0., 0., 3.398, 
  0.105, 0.067, 0.157, 0., 0., "", "", "", "", "", "", "", "", "", 41., 
  1803., 0.094, 0.002, 74., 0.004, 0.017, 57.5, "samples tested", "", "", "", 
  "", "", "", "", "", "", 60.19, 1.9129955*^7, 197.519, 18.1, 2.979, 1.783, 
  1095.042, 71.4, 227.349, 3.94, 4.4, 24.7, 8.704, 1.3, 64.26, 0.483}, 
 {"MWI", "Africa", "Malawi", "2020-05-17", 70., 5., 2., 3., 0., 0., 3.659, 
  0.261, 0.105, 0.157, 0., 0., "", "", "", "", "", "", "", "", "", 119., 
  1922., 0.1, 0.006, 84., 0.004, 0.024, 42., "samples tested", "", "", "", 
  "", "", "", "", "", "", 60.19, 1.9129955*^7, 197.519, 18.1, 2.979, 1.783, 
  1095.042, 71.4, 227.349, 3.94, 4.4, 24.7, 8.704, 1.3, 64.26, 0.483}, 
 {"MWI", "Africa", "Malawi", "2020-05-18", 70., 0., 1.857, 3., 0., 0., 3.659, 
  0., 0.097, 0.157, 0., 0., "", "", "", "", "", "", "", "", "", 51., 1973., 
  0.103, 0.003, 87., 0.005, 0.021, 46.8, "samples tested", "", "", "", "", 
  "", "", "", "", "", 60.19, 1.9129955*^7, 197.519, 18.1, 2.979, 1.783, 
  1095.042, 71.4, 227.349, 3.94, 4.4, 24.7, 8.704, 1.3, 64.26, 0.483}, 
 {"MWI", "Africa", "Malawi", "2020-05-19", 70., 0., 1.857, 3., 0., 0., 3.659, 
  0., 0.097, 0.157, 0., 0., "", "", "", "", "", "", "", "", "", 122., 2095., 
  0.11, 0.006, 86., 0.004, 0.022, 46.3, "samples tested", "", "", "", "", "", 
  "", "", "", "", 60.19, 1.9129955*^7, 197.519, 18.1, 2.979, 1.783, 1095.042, 
  71.4, 227.349, 3.94, 4.4, 24.7, 8.704, 1.3, 64.26, 0.483}, 
 {"MWI", "Africa", "Malawi", "2020-05-20", 71., 1., 1.143, 3., 0., 0., 3.711, 
  0.052, 0.06, 0.157, 0., 0., "", "", "", "", "", "", "", "", "", 181., 
  2276., 0.119, 0.009, 94., 0.005, 0.012, 82.2, "samples tested", "", "", "", 
  "", "", "", "", "", "", 60.19, 1.9129955*^7, 197.519, 18.1, 2.979, 1.783, 
  1095.042, 71.4, 227.349, 3.94, 4.4, 24.7, 8.704, 1.3, 64.26, 0.483}, 
 {"MWI", "Africa", "Malawi", "2020-05-21", 72., 1., 1.286, 3., 0., 0., 3.764, 
  0.052, 0.067, 0.157, 0., 0., "", "", "", "", "", "", "", "", "", 135., 
  2411., 0.126, 0.007, 102., 0.005, 0.013, 79.3, "samples tested", "", "", 
  "", "", "", "", "", "", "", 60.19, 1.9129955*^7, 197.519, 18.1, 2.979, 
  1.783, 1095.042, 71.4, 227.349, 3.94, 4.4, 24.7, 8.704, 1.3, 64.26, 0.483}, 
 {"MWI", "Africa", "Malawi", "2020-05-22", 82., 10., 2.714, 3., 0., 0., 
  4.286, 0.523, 0.142, 0.157, 0., 0., "", "", "", "", "", "", "", "", "", 
  193., 2604., 0.136, 0.01, 120., 0.006, 0.023, 44.2, "samples tested", "", 
  "", "", "", "", "", "", "", "", 60.19, 1.9129955*^7, 197.519, 18.1, 2.979, 
  1.783, 1095.042, 71.4, 227.349, 3.94, 4.4, 24.7, 8.704, 1.3, 64.26, 0.483}, 
 {"MWI", "Africa", "Malawi", "2020-05-23", 82., 0., 2.429, 3., 0., 0., 4.286, 
  0., 0.127, 0.157, 0., 0., "", "", "", "", "", "", "", "", "", 370., 2974., 
  0.155, 0.019, 167., 0.009, 0.015, 68.8, "samples tested", "", "", "", "", 
  "", "", "", "", "", 60.19, 1.9129955*^7, 197.519, 18.1, 2.979, 1.783, 
  1095.042, 71.4, 227.349, 3.94, 4.4, 24.7, 8.704, 1.3, 64.26, 0.483}, 
 {"MWI", "Africa", "Malawi", "2020-05-24", 83., 1., 1.857, 4., 1., 0.143, 
  4.339, 0.052, 0.097, 0.209, 0.052, 0.007, "", "", "", "", "", "", "", "", 
  "", "", "", "", "", 179., 0.009, 0.01, 96.4, "samples tested", "", "", "", 
  "", "", "", "", "", "", 60.19, 1.9129955*^7, 197.519, 18.1, 2.979, 1.783, 
  1095.042, 71.4, 227.349, 3.94, 4.4, 24.7, 8.704, 1.3, 64.26, 0.483}, 
 {"MWI", "Africa", "Malawi", "2020-05-25", 101., 18., 4.429, 4., 0., 0.143, 
  5.28, 0.941, 0.231, 0.209, 0., 0.007, "", "", "", "", "", "", "", "", "", 
  "", 3372., 0.176, "", 200., 0.01, 0.022, 45.2, "samples tested", "", "", 
  "", "", "", "", "", "", "", 60.19, 1.9129955*^7, 197.519, 18.1, 2.979, 
  1.783, 1095.042, 71.4, 227.349, 3.94, 4.4, 24.7, 8.704, 1.3, 64.26, 0.483}, 
 {"MWI", "Africa", "Malawi", "2020-05-26", 101., 0., 4.429, 4., 0., 0.143, 
  5.28, 0., 0.231, 0.209, 0., 0.007, 1.71, "", "", "", "", "", "", "", "", 
  "", "", "", "", 226., 0.012, 0.02, 51., "samples tested", "", "", "", "", 
  "", "", "", "", "", 60.19, 1.9129955*^7, 197.519, 18.1, 2.979, 1.783, 
  1095.042, 71.4, 227.349, 3.94, 4.4, 24.7, 8.704, 1.3, 64.26, 0.483}, 
 {"MWI", "Africa", "Malawi", "2020-05-27", 101., 0., 4.286, 4., 0., 0.143, 
  5.28, 0., 0.224, 0.209, 0., 0.007, 1.71, "", "", "", "", "", "", "", "", 
  "", 3975., 0.208, "", 243., 0.013, 0.018, 56.7, "samples tested", "", "", 
  "", "", "", "", "", "", "", 60.19, 1.9129955*^7, 197.519, 18.1, 2.979, 
  1.783, 1095.042, 71.4, 227.349, 3.94, 4.4, 24.7, 8.704, 1.3, 64.26, 0.483}, 
 {"MWI", "Africa", "Malawi", "2020-05-28", 203., 102., 18.714, 4., 0., 0.143, 
  10.612, 5.332, 0.978, 0.209, 0., 0.007, 1.73, "", "", "", "", "", "", "", 
  "", 336., 4311., 0.225, 0.018, 271., 0.014, 0.069, 14.5, "samples tested", 
  "", "", "", "", "", "", "", "", "", 60.19, 1.9129955*^7, 197.519, 18.1, 
  2.979, 1.783, 1095.042, 71.4, 227.349, 3.94, 4.4, 24.7, 8.704, 1.3, 64.26, 
  0.483}, {"MWI", "Africa", "Malawi", "2020-05-29", 273., 70., 27.286, 4., 
  0., 0.143, 14.271, 3.659, 1.426, 0.209, 0., 0.007, 1.67, "", "", "", "", 
  "", "", "", "", 179., 4490., 0.235, 0.009, 269., 0.014, 0.101, 9.9, 
  "samples tested", "", "", "", "", "", "", "", "", "", 60.19, 1.9129955*^7, 
  197.519, 18.1, 2.979, 1.783, 1095.042, 71.4, 227.349, 3.94, 4.4, 24.7, 
  8.704, 1.3, 64.26, 0.483}, {"MWI", "Africa", "Malawi", "2020-05-30", 279., 
  6., 28.143, 4., 0., 0.143, 14.584, 0.314, 1.471, 0.209, 0., 0.007, 1.59, 
  "", "", "", "", "", "", "", "", 100., 4590., 0.24, 0.005, 231., 0.012, 
  0.122, 8.2, "samples tested", "", "", "", "", "", "", "", "", "", 60.19, 
  1.9129955*^7, 197.519, 18.1, 2.979, 1.783, 1095.042, 71.4, 227.349, 3.94, 
  4.4, 24.7, 8.704, 1.3, 64.26, 0.483}, {"MWI", "Africa", "Malawi", 
  "2020-05-31", 284., 5., 28.714, 4., 0., 0., 14.846, 0.261, 1.501, 0.209, 
  0., 0., 1.52, "", "", "", "", "", "", "", "", 557., 5147., 0.269, 0.029, 
  282., 0.015, 0.102, 9.8, "samples tested", "", "", "", "", "", "", "", "", 
  "", 60.19, 1.9129955*^7, 197.519, 18.1, 2.979, 1.783, 1095.042, 71.4, 
  227.349, 3.94, 4.4, 24.7, 8.704, 1.3, 64.26, 0.483}, 
 {"MWI", "Africa", "Malawi", "2020-06-01", 336., 52., 33.571, 4., 0., 0., 
  17.564, 2.718, 1.755, 0.209, 0., 0., 1.48, "", "", "", "", "", "", "", "", 
  358., 5505., 0.288, 0.019, 305., 0.016, 0.11, 9.1, "samples tested", "", 
  "", "", "", "", "", "", "", "", 60.19, 1.9129955*^7, 197.519, 18.1, 2.979, 
  1.783, 1095.042, 71.4, 227.349, 3.94, 4.4, 24.7, 8.704, 1.3, 64.26, 0.483}, 
 {"MWI", "Africa", "Malawi", "2020-06-02", 358., 22., 36.714, 4., 0., 0., 
  18.714, 1.15, 1.919, 0.209, 0., 0., 1.42, "", "", "", "", "", "", "", "", 
  241., 5746., 0.3, 0.013, 296., 0.015, 0.124, 8.1, "samples tested", "", "", 
  "", "", "", "", "", "", "", 60.19, 1.9129955*^7, 197.519, 18.1, 2.979, 
  1.783, 1095.042, 71.4, 227.349, 3.94, 4.4, 24.7, 8.704, 1.3, 64.26, 0.483}, 
 {"MWI", "Africa", "Malawi", "2020-06-03", 369., 11., 38.286, 4., 0., 0., 
  19.289, 0.575, 2.001, 0.209, 0., 0., 1.36, "", "", "", "", "", "", "", "", 
  154., 5900., 0.308, 0.008, 275., 0.014, 0.139, 7.2, "samples tested", "", 
  "", "", "", "", "", "", "", "", 60.19, 1.9129955*^7, 197.519, 18.1, 2.979, 
  1.783, 1095.042, 71.4, 227.349, 3.94, 4.4, 24.7, 8.704, 1.3, 64.26, 0.483}, 
 {"MWI", "Africa", "Malawi", "2020-06-04", 393., 24., 27.143, 4., 0., 0., 
  20.544, 1.255, 1.419, 0.209, 0., 0., 1.31, "", "", "", "", "", "", "", "", 
  272., 6172., 0.323, 0.014, 266., 0.014, 0.102, 9.8, "samples tested", "", 
  "", "", "", "", "", "", "", "", 60.19, 1.9129955*^7, 197.519, 18.1, 2.979, 
  1.783, 1095.042, 71.4, 227.349, 3.94, 4.4, 24.7, 8.704, 1.3, 64.26, 0.483}, 
 {"MWI", "Africa", "Malawi", "2020-06-05", 409., 16., 19.429, 4., 0., 0., 
  21.38, 0.836, 1.016, 0.209, 0., 0., 1.29, "", "", "", "", "", "", "", "", 
  116., 6288., 0.329, 0.006, 257., 0.013, 0.076, 13.2, "samples tested", "", 
  "", "", "", "", "", "", "", "", 60.19, 1.9129955*^7, 197.519, 18.1, 2.979, 
  1.783, 1095.042, 71.4, 227.349, 3.94, 4.4, 24.7, 8.704, 1.3, 64.26, 0.483}, 
 {"MWI", "Africa", "Malawi", "2020-06-06", 409., 0., 18.571, 4., 0., 0., 
  21.38, 0., 0.971, 0.209, 0., 0., 1.26, "", "", "", "", "", "", "", "", 
  135., 6423., 0.336, 0.007, 262., 0.014, 0.071, 14.1, "samples tested", "", 
  "", "", "", "", "", "", "", "", 60.19, 1.9129955*^7, 197.519, 18.1, 2.979, 
  1.783, 1095.042, 71.4, 227.349, 3.94, 4.4, 24.7, 8.704, 1.3, 64.26, 0.483}, 
 {"MWI", "Africa", "Malawi", "2020-06-07", 438., 29., 22., 4., 0., 0., 
  22.896, 1.516, 1.15, 0.209, 0., 0., 1.25, "", "", "", "", "", "", "", "", 
  123., 6546., 0.342, 0.006, 200., 0.01, 0.11, 9.1, "samples tested", "", "", 
  "", "", "", "", "", "", "", 60.19, 1.9129955*^7, 197.519, 18.1, 2.979, 
  1.783, 1095.042, 71.4, 227.349, 3.94, 4.4, 24.7, 8.704, 1.3, 64.26, 0.483}, 
 {"MWI", "Africa", "Malawi", "2020-06-08", 443., 5., 15.286, 4., 0., 0., 
  23.157, 0.261, 0.799, 0.209, 0., 0., 1.24, "", "", "", "", "", "", "", "", 
  144., 6690., 0.35, 0.008, 169., 0.009, 0.09, 11.1, "samples tested", "", 
  "", "", "", "", "", "", "", "", 60.19, 1.9129955*^7, 197.519, 18.1, 2.979, 
  1.783, 1095.042, 71.4, 227.349, 3.94, 4.4, 24.7, 8.704, 1.3, 64.26, 0.483}, 
 {"MWI", "Africa", "Malawi", "2020-06-09", 455., 12., 13.857, 4., 0., 0., 
  23.785, 0.627, 0.724, 0.209, 0., 0., 1.24, "", "", "", "", "", "", "", "", 
  95., 6785., 0.355, 0.005, 148., 0.008, 0.094, 10.7, "samples tested", "", 
  "", "", "", "", "", "", "", "", 60.19, 1.9129955*^7, 197.519, 18.1, 2.979, 
  1.783, 1095.042, 71.4, 227.349, 3.94, 4.4, 24.7, 8.704, 1.3, 64.26, 0.483}, 
 {"MWI", "Africa", "Malawi", "2020-06-10", 455., 0., 12.286, 4., 0., 0., 
  23.785, 0., 0.642, 0.209, 0., 0., 1.24, "", "", "", "", "", "", "", "", 
  224., 7009., 0.366, 0.012, 158., 0.008, 0.078, 12.9, "samples tested", "", 
  "", "", "", "", "", "", "", "", 60.19, 1.9129955*^7, 197.519, 18.1, 2.979, 
  1.783, 1095.042, 71.4, 227.349, 3.94, 4.4, 24.7, 8.704, 1.3, 64.26, 0.483}, 
 {"MWI", "Africa", "Malawi", "2020-06-11", 481., 26., 12.571, 4., 0., 0., 
  25.144, 1.359, 0.657, 0.209, 0., 0., 1.26, "", "", "", "", "", "", "", "", 
  72., 7081., 0.37, 0.004, 130., 0.007, 0.097, 10.3, "samples tested", "", 
  "", "", "", "", "", "", "", "", 60.19, 1.9129955*^7, 197.519, 18.1, 2.979, 
  1.783, 1095.042, 71.4, 227.349, 3.94, 4.4, 24.7, 8.704, 1.3, 64.26, 0.483}, 
 {"MWI", "Africa", "Malawi", "2020-06-12", 481., 0., 10.286, 4., 0., 0., 
  25.144, 0., 0.538, 0.209, 0., 0., 1.28, "", "", "", "", "", "", "", "", 
  922., 8003., 0.418, 0.048, 245., 0.013, 0.042, 23.8, "samples tested", "", 
  "", "", "", "", "", "", "", "", 60.19, 1.9129955*^7, 197.519, 18.1, 2.979, 
  1.783, 1095.042, 71.4, 227.349, 3.94, 4.4, 24.7, 8.704, 1.3, 64.26, 0.483}, 
 {"MWI", "Africa", "Malawi", "2020-06-13", 529., 48., 17.143, 5., 1., 0.143, 
  27.653, 2.509, 0.896, 0.261, 0.052, 0.007, 1.31, "", "", "", "", "", "", 
  "", "", 348., 8351., 0.437, 0.018, 275., 0.014, 0.062, 16., 
  "samples tested", "", "", "", "", "", "", "", "", "", 60.19, 1.9129955*^7, 
  197.519, 18.1, 2.979, 1.783, 1095.042, 71.4, 227.349, 3.94, 4.4, 24.7, 
  8.704, 1.3, 64.26, 0.483}, {"MWI", "Africa", "Malawi", "2020-06-14", 547., 
  18., 15.571, 6., 1., 0.286, 28.594, 0.941, 0.814, 0.314, 0.052, 0.015, 
  1.32, "", "", "", "", "", "", "", "", 87., 8438., 0.441, 0.005, 270., 
  0.014, 0.058, 17.3, "samples tested", "", "", "", "", "", "", "", "", "", 
  60.19, 1.9129955*^7, 197.519, 18.1, 2.979, 1.783, 1095.042, 71.4, 227.349, 
  3.94, 4.4, 24.7, 8.704, 1.3, 64.26, 0.483}, {"MWI", "Africa", "Malawi", 
  "2020-06-15", 555., 8., 16., 6., 0., 0.286, 29.012, 0.418, 0.836, 0.314, 
  0., 0.015, 1.33, "", "", "", "", "", "", "", "", 204., 8642., 0.452, 0.011, 
  279., 0.015, 0.057, 17.4, "samples tested", "", "", "", "", "", "", "", "", 
  "", 60.19, 1.9129955*^7, 197.519, 18.1, 2.979, 1.783, 1095.042, 71.4, 
  227.349, 3.94, 4.4, 24.7, 8.704, 1.3, 64.26, 0.483}, 
 {"MWI", "Africa", "Malawi", "2020-06-16", 564., 9., 15.571, 6., 0., 0.286, 
  29.483, 0.47, 0.814, 0.314, 0., 0.015, 1.36, "", "", "", "", "", "", "", 
  "", 262., 8904., 0.465, 0.014, 303., 0.016, 0.051, 19.5, "samples tested", 
  "", "", "", "", "", "", "", "", "", 60.19, 1.9129955*^7, 197.519, 18.1, 
  2.979, 1.783, 1095.042, 71.4, 227.349, 3.94, 4.4, 24.7, 8.704, 1.3, 64.26, 
  0.483}, {"MWI", "Africa", "Malawi", "2020-06-17", 572., 8., 16.714, 6., 0., 
  0.286, 29.901, 0.418, 0.874, 0.314, 0., 0.015, 1.39, "", "", "", "", "", 
  "", "", "", 125., 9029., 0.472, 0.007, 289., 0.015, 0.058, 17.3, 
  "samples tested", "", "", "", "", "", "", "", "", "", 60.19, 1.9129955*^7, 
  197.519, 18.1, 2.979, 1.783, 1095.042, 71.4, 227.349, 3.94, 4.4, 24.7, 
  8.704, 1.3, 64.26, 0.483}, {"MWI", "Africa", "Malawi", "2020-06-18", 592., 
  20., 15.857, 8., 2., 0.571, 30.946, 1.045, 0.829, 0.418, 0.105, 0.03, 1.42, 
  "", "", "", "", "", "", "", "", 446., 9475., 0.495, 0.023, 342., 0.018, 
  0.046, 21.6, "samples tested", "", "", "", "", "", "", "", "", "", 60.19, 
  1.9129955*^7, 197.519, 18.1, 2.979, 1.783, 1095.042, 71.4, 227.349, 3.94, 
  4.4, 24.7, 8.704, 1.3, 64.26, 0.483}, {"MWI", "Africa", "Malawi", 
  "2020-06-19", 620., 28., 19.857, 8., 0., 0.571, 32.41, 1.464, 1.038, 0.418, 
  0., 0.03, 1.47, "", "", "", "", "", "", "", "", "", "", "", "", 269., 
  0.014, 0.074, 13.5, "samples tested", "", "", "", "", "", "", "", "", "", 
  60.19, 1.9129955*^7, 197.519, 18.1, 2.979, 1.783, 1095.042, 71.4, 227.349, 
  3.94, 4.4, 24.7, 8.704, 1.3, 64.26, 0.483}, {"MWI", "Africa", "Malawi", 
  "2020-06-20", 620., 0., 13., 8., 0., 0.429, 32.41, 0., 0.68, 0.418, 0., 
  0.022, 1.52, "", "", "", "", "", "", "", "", "", "", "", "", 278., 0.015, 
  0.047, 21.4, "samples tested", "", "", "", "", "", "", "", "", "", 60.19, 
  1.9129955*^7, 197.519, 18.1, 2.979, 1.783, 1095.042, 71.4, 227.349, 3.94, 
  4.4, 24.7, 8.704, 1.3, 64.26, 0.483}, {"MWI", "Africa", "Malawi", 
  "2020-06-21", 730., 110., 26.143, 11., 3., 0.714, 38.16, 5.75, 1.367, 
  0.575, 0.157, 0.037, 1.58, "", "", "", "", "", "", "", "", "", "", "", "", 
  324., 0.017, 0.081, 12.4, "samples tested", "", "", "", "", "", "", "", "", 
  "", 60.19, 1.9129955*^7, 197.519, 18.1, 2.979, 1.783, 1095.042, 71.4, 
  227.349, 3.94, 4.4, 24.7, 8.704, 1.3, 64.26, 0.483}, 
 {"MWI", "Africa", "Malawi", "2020-06-22", 749., 19., 27.714, 11., 0., 0.714, 
  39.153, 0.993, 1.449, 0.575, 0., 0.037, 1.57, "", "", "", "", "", "", "", 
  "", "", 11114., 0.581, "", 353., 0.018, 0.079, 12.7, "samples tested", "", 
  "", "", "", "", "", "", "", "", 60.19, 1.9129955*^7, 197.519, 18.1, 2.979, 
  1.783, 1095.042, 71.4, 227.349, 3.94, 4.4, 24.7, 8.704, 1.3, 64.26, 0.483}, 
 {"MWI", "Africa", "Malawi", "2020-06-23", 803., 54., 34.143, 11., 0., 0.714, 
  41.976, 2.823, 1.785, 0.575, 0., 0.037, 1.57, "", "", "", "", "", "", "", 
  "", 769., 11883., 0.621, 0.04, 426., 0.022, 0.08, 12.5, "samples tested", 
  "", "", "", "", "", "", "", "", "", 60.19, 1.9129955*^7, 197.519, 18.1, 
  2.979, 1.783, 1095.042, 71.4, 227.349, 3.94, 4.4, 24.7, 8.704, 1.3, 64.26, 
  0.483}, {"MWI", "Africa", "Malawi", "2020-06-24", 941., 138., 52.714, 11., 
  0., 0.714, 49.19, 7.214, 2.756, 0.575, 0., 0.037, 1.56, "", "", "", "", "", 
  "", "", "", 235., 12118., 0.633, 0.012, 441., 0.023, 0.12, 8.4, 
  "samples tested", "", "", "", "", "", "", "", "", "", 60.19, 1.9129955*^7, 
  197.519, 18.1, 2.979, 1.783, 1095.042, 71.4, 227.349, 3.94, 4.4, 24.7, 
  8.704, 1.3, 64.26, 0.483}, {"MWI", "Africa", "Malawi", "2020-06-25", 960., 
  19., 52.571, 12., 1., 0.571, 50.183, 0.993, 2.748, 0.627, 0.052, 0.03, 
  1.52, "", "", "", "", "", "", "", "", 460., 12578., 0.658, 0.024, 443., 
  0.023, 0.119, 8.4, "samples tested", "", "", "", "", "", "", "", "", "", 
  60.19, 1.9129955*^7, 197.519, 18.1, 2.979, 1.783, 1095.042, 71.4, 227.349, 
  3.94, 4.4, 24.7, 8.704, 1.3, 64.26, 0.483}, {"MWI", "Africa", "Malawi", 
  "2020-06-26", 1005., 45., 55., 13., 1., 0.714, 52.535, 2.352, 2.875, 0.68, 
  0.052, 0.037, 1.49, "", "", "", "", "", "", "", "", 372., 12950., 0.677, 
  0.019, 438., 0.023, 0.126, 8., "samples tested", "", "", "", "", "", "", 
  "", "", "", 60.19, 1.9129955*^7, 197.519, 18.1, 2.979, 1.783, 1095.042, 
  71.4, 227.349, 3.94, 4.4, 24.7, 8.704, 1.3, 64.26, 0.483}, 
 {"MWI", "Africa", "Malawi", "2020-06-27", 1038., 33., 59.714, 13., 0., 
  0.714, 54.26, 1.725, 3.122, 0.68, 0., 0.037, 1.47, "", "", "", "", "", "", 
  "", "", 419., 13369., 0.699, 0.022, 439., 0.023, 0.136, 7.4, 
  "samples tested", "", "", "", "", "", "", "", "", "", 60.19, 1.9129955*^7, 
  197.519, 18.1, 2.979, 1.783, 1095.042, 71.4, 227.349, 3.94, 4.4, 24.7, 
  8.704, 1.3, 64.26, 0.483}, {"MWI", "Africa", "Malawi", "2020-06-28", 1146., 
  108., 59.429, 13., 0., 0.286, 59.906, 5.646, 3.107, 0.68, 0., 0.015, 1.46, 
  "", "", "", "", "", "", "", "", 549., 13918., 0.728, 0.029, 459., 0.024, 
  0.129, 7.7, "samples tested", "", "", "", "", "", "", "", "", "", 60.19, 
  1.9129955*^7, 197.519, 18.1, 2.979, 1.783, 1095.042, 71.4, 227.349, 3.94, 
  4.4, 24.7, 8.704, 1.3, 64.26, 0.483}, {"MWI", "Africa", "Malawi", 
  "2020-06-29", 1152., 6., 57.571, 13., 0., 0.286, 60.22, 0.314, 3.009, 0.68, 
  0., 0.015, 1.44, "", "", "", "", "", "", "", "", 255., 14173., 0.741, 
  0.013, 437., 0.023, 0.132, 7.6, "samples tested", "", "", "", "", "", "", 
  "", "", "", 60.19, 1.9129955*^7, 197.519, 18.1, 2.979, 1.783, 1095.042, 
  71.4, 227.349, 3.94, 4.4, 24.7, 8.704, 1.3, 64.26, 0.483}, 
 {"MWI", "Africa", "Malawi", "2020-06-30", 1224., 72., 60.143, 14., 1., 
  0.429, 63.983, 3.764, 3.144, 0.732, 0.052, 0.022, 1.43, "", "", "", "", "", 
  "", "", "", 510., 14683., 0.768, 0.027, 400., 0.021, 0.15, 6.7, 
  "samples tested", "", "", "", "", "", "", "", "", "", 60.19, 1.9129955*^7, 
  197.519, 18.1, 2.979, 1.783, 1095.042, 71.4, 227.349, 3.94, 4.4, 24.7, 
  8.704, 1.3, 64.26, 0.483}, {"MWI", "Africa", "Malawi", "2020-07-01", 1265., 
  41., 46.286, 16., 2., 0.714, 66.127, 2.143, 2.42, 0.836, 0.105, 0.037, 
  1.42, "", "", "", "", "", "", "", "", 494., 15177., 0.793, 0.026, 437., 
  0.023, 0.106, 9.4, "samples tested", "", "", "", "", "", "", "", "", "", 
  60.19, 1.9129955*^7, 197.519, 18.1, 2.979, 1.783, 1095.042, 71.4, 227.349, 
  3.94, 4.4, 24.7, 8.704, 1.3, 64.26, 0.483}, {"MWI", "Africa", "Malawi", 
  "2020-07-02", 1342., 77., 54.571, 16., 0., 0.571, 70.152, 4.025, 2.853, 
  0.836, 0., 0.03, 1.41, "", "", "", "", "", "", "", "", 547., 15724., 0.822, 
  0.029, 449., 0.023, 0.122, 8.2, "samples tested", "", "", "", "", "", "", 
  "", "", "", 60.19, 1.9129955*^7, 197.519, 18.1, 2.979, 1.783, 1095.042, 
  71.4, 227.349, 3.94, 4.4, 24.7, 8.704, 1.3, 64.26, 0.483}, 
 {"MWI", "Africa", "Malawi", "2020-07-03", 1498., 156., 70.429, 16., 0., 
  0.429, 78.307, 8.155, 3.682, 0.836, 0., 0.022, 1.4, "", "", "", "", "", "", 
  "", "", 557., 16281., 0.851, 0.029, 476., 0.025, 0.148, 6.8, 
  "samples tested", "", "", "", "", "", "", "", "", "", 60.19, 1.9129955*^7, 
  197.519, 18.1, 2.979, 1.783, 1095.042, 71.4, 227.349, 3.94, 4.4, 24.7, 
  8.704, 1.3, 64.26, 0.483}, {"MWI", "Africa", "Malawi", "2020-07-04", 1613., 
  115., 82.143, 17., 1., 0.571, 84.318, 6.012, 4.294, 0.889, 0.052, 0.03, 
  1.38, "", "", "", "", "", "", "", "", "", "", "", "", 496., 0.026, 0.166, 
  6., "samples tested", "", "", "", "", "", "", "", "", "", 60.19, 
  1.9129955*^7, 197.519, 18.1, 2.979, 1.783, 1095.042, 71.4, 227.349, 3.94, 
  4.4, 24.7, 8.704, 1.3, 64.26, 0.483}, {"MWI", "Africa", "Malawi", 
  "2020-07-05", 1613., 0., 66.714, 17., 0., 0.571, 84.318, 0., 3.487, 0.889, 
  0., 0.03, 1.35, "", "", "", "", "", "", "", "", "", 17406., 0.91, "", 498., 
  0.026, 0.134, 7.5, "samples tested", "", "", "", "", "", "", "", "", "", 
  60.19, 1.9129955*^7, 197.519, 18.1, 2.979, 1.783, 1095.042, 71.4, 227.349, 
  3.94, 4.4, 24.7, 8.704, 1.3, 64.26, 0.483}, {"MWI", "Africa", "Malawi", 
  "2020-07-06", 1742., 129., 84.286, 19., 2., 0.857, 91.061, 6.743, 4.406, 
  0.993, 0.105, 0.045, 1.34, "", "", "", "", "", "", "", "", 287., 17693., 
  0.925, 0.015, 503., 0.026, 0.168, 6., "samples tested", "", "", "", "", "", 
  "", "", "", "", 60.19, 1.9129955*^7, 197.519, 18.1, 2.979, 1.783, 1095.042, 
  71.4, 227.349, 3.94, 4.4, 24.7, 8.704, 1.3, 64.26, 0.483}, 
 {"MWI", "Africa", "Malawi", "2020-07-07", 1818., 76., 84.857, 19., 0., 
  0.714, 95.034, 3.973, 4.436, 0.993, 0., 0.037, 1.32, "", "", "", "", "", 
  "", "", "", "", "", "", "", 510., 0.027, 0.166, 6., "samples tested", "", 
  "", "", "", "", "", "", "", "", 60.19, 1.9129955*^7, 197.519, 18.1, 2.979, 
  1.783, 1095.042, 71.4, 227.349, 3.94, 4.4, 24.7, 8.704, 1.3, 64.26, 0.483}, 
 {"MWI", "Africa", "Malawi", "2020-07-08", 1864., 46., 85.571, 24., 5., 
  1.143, 97.439, 2.405, 4.473, 1.255, 0.261, 0.06, 1.29, "", "", "", "", "", 
  "", "", "", "", 18814., 0.983, "", 520., 0.027, 0.165, 6.1, 
  "samples tested", "", "", "", "", "", "", "", "", "", 60.19, 1.9129955*^7, 
  197.519, 18.1, 2.979, 1.783, 1095.042, 71.4, 227.349, 3.94, 4.4, 24.7, 
  8.704, 1.3, 64.26, 0.483}, {"MWI", "Africa", "Malawi", "2020-07-09", 1942., 
  78., 85.714, 25., 1., 1.286, 101.516, 4.077, 4.481, 1.307, 0.052, 0.067, 
  1.28, "", "", "", "", "", "", "", "", 482., 19296., 1.009, 0.025, 510., 
  0.027, 0.168, 6., "samples tested", "", "", "", "", "", "", "", "", "", 
  60.19, 1.9129955*^7, 197.519, 18.1, 2.979, 1.783, 1095.042, 71.4, 227.349, 
  3.94, 4.4, 24.7, 8.704, 1.3, 64.26, 0.483}, {"MWI", "Africa", "Malawi", 
  "2020-07-10", 2069., 127., 81.571, 31., 6., 2.143, 108.155, 6.639, 4.264, 
  1.62, 0.314, 0.112, 1.27, "", "", "", "", "", "", "", "", 802., 20098., 
  1.051, 0.042, 545., 0.028, 0.15, 6.7, "samples tested", "", "", "", "", "", 
  "", "", "", "", 60.19, 1.9129955*^7, 197.519, 18.1, 2.979, 1.783, 1095.042, 
  71.4, 227.349, 3.94, 4.4, 24.7, 8.704, 1.3, 64.26, 0.483}, 
 {"MWI", "Africa", "Malawi", "2020-07-11", 2261., 192., 92.571, 33., 2., 
  2.286, 118.192, 10.037, 4.839, 1.725, 0.105, 0.119, 1.26, "", "", "", "", 
  "", "", "", "", 559., 20657., 1.08, 0.029, 545., 0.028, 0.17, 5.9, 
  "samples tested", "", "", "", "", "", "", "", "", "", 60.19, 1.9129955*^7, 
  197.519, 18.1, 2.979, 1.783, 1095.042, 71.4, 227.349, 3.94, 4.4, 24.7, 
  8.704, 1.3, 64.26, 0.483}, {"MWI", "Africa", "Malawi", "2020-07-12", 2364., 
  103., 107.286, 38., 5., 3., 123.576, 5.384, 5.608, 1.986, 0.261, 0.157, 
  1.23, "", "", "", "", "", "", "", "", 317., 20974., 1.096, 0.017, 510., 
  0.027, 0.21, 4.8, "samples tested", "", "", "", "", "", "", "", "", "", 
  60.19, 1.9129955*^7, 197.519, 18.1, 2.979, 1.783, 1095.042, 71.4, 227.349, 
  3.94, 4.4, 24.7, 8.704, 1.3, 64.26, 0.483}, {"MWI", "Africa", "Malawi", 
  "2020-07-13", 2430., 66., 98.286, 39., 1., 2.857, 127.026, 3.45, 5.138, 
  2.039, 0.052, 0.149, 1.2, "", "", "", "", "", "", "", "", 558., 21532., 
  1.126, 0.029, 548., 0.029, 0.179, 5.6, "samples tested", "", "", "", "", 
  "", "", "", "", "", 60.19, 1.9129955*^7, 197.519, 18.1, 2.979, 1.783, 
  1095.042, 71.4, 227.349, 3.94, 4.4, 24.7, 8.704, 1.3, 64.26, 0.483}, 
 {"MWI", "Africa", "Malawi", "2020-07-14", 2497., 67., 97., 40., 1., 3., 
  130.528, 3.502, 5.071, 2.091, 0.052, 0.157, 1.18, "", "", "", "", "", "", 
  "", "", 421., 21953., 1.148, 0.022, 528., 0.028, 0.184, 5.4, 
  "samples tested", "", "", "", "", "", "", "", "", "", 60.19, 1.9129955*^7, 
  197.519, 18.1, 2.979, 1.783, 1095.042, 71.4, 227.349, 3.94, 4.4, 24.7, 
  8.704, 1.3, 64.26, 0.483}, {"MWI", "Africa", "Malawi", "2020-07-15", 2614., 
  117., 107.143, 43., 3., 2.714, 136.644, 6.116, 5.601, 2.248, 0.157, 0.142, 
  1.16, "", "", "", "", "", "", "", "", 343., 22296., 1.166, 0.018, 497., 
  0.026, 0.216, 4.6, "samples tested", "", "", "", "", "", "", "", "", "", 
  60.19, 1.9129955*^7, 197.519, 18.1, 2.979, 1.783, 1095.042, 71.4, 227.349, 
  3.94, 4.4, 24.7, 8.704, 1.3, 64.26, 0.483}, {"MWI", "Africa", "Malawi", 
  "2020-07-16", 2712., 98., 110., 51., 8., 3.714, 141.767, 5.123, 5.75, 
  2.666, 0.418, 0.194, 1.14, "", "", "", "", "", "", "", "", 934., 23230., 
  1.214, 0.049, 562., 0.029, 0.196, 5.1, "samples tested", "", "", "", "", 
  "", "", "", "", "", 60.19, 1.9129955*^7, 197.519, 18.1, 2.979, 1.783, 
  1095.042, 71.4, 227.349, 3.94, 4.4, 24.7, 8.704, 1.3, 64.26, 0.483}, 
 {"MWI", "Africa", "Malawi", "2020-07-17", 2805., 93., 105.143, 55., 4., 
  3.429, 146.629, 4.861, 5.496, 2.875, 0.209, 0.179, 1.12, "", "", "", "", 
  "", "", "", "", "", "", "", "", 483., 0.025, 0.218, 4.6, "samples tested", 
  "", "", "", "", "", "", "", "", "", 60.19, 1.9129955*^7, 197.519, 18.1, 
  2.979, 1.783, 1095.042, 71.4, 227.349, 3.94, 4.4, 24.7, 8.704, 1.3, 64.26, 
  0.483}, {"MWI", "Africa", "Malawi", "2020-07-18", 2810., 5., 78.429, 55., 
  0., 3.143, 146.89, 0.261, 4.1, 2.875, 0., 0.164, 1.11, "", "", "", "", "", 
  "", "", "", "", 23733., 1.241, "", 439., 0.023, 0.179, 5.6, 
  "samples tested", "", "", "", "", "", "", "", "", "", 60.19, 1.9129955*^7, 
  197.519, 18.1, 2.979, 1.783, 1095.042, 71.4, 227.349, 3.94, 4.4, 24.7, 
  8.704, 1.3, 64.26, 0.483}, {"MWI", "Africa", "Malawi", "2020-07-19", 2907., 
  97., 77.571, 59., 4., 3., 151.961, 5.071, 4.055, 3.084, 0.209, 0.157, 1.11, 
  "", "", "", "", "", "", "", "", 459., 24192., 1.265, 0.024, 460., 0.024, 
  0.169, 5.9, "samples tested", "", "", "", "", "", "", "", "", "", 60.19, 
  1.9129955*^7, 197.519, 18.1, 2.979, 1.783, 1095.042, 71.4, 227.349, 3.94, 
  4.4, 24.7, 8.704, 1.3, 64.26, 0.483}, {"MWI", "Africa", "Malawi", 
  "2020-07-20", 2992., 85., 80.286, 62., 3., 3.286, 156.404, 4.443, 4.197, 
  3.241, 0.157, 0.172, 1.11, "", "", "", "", "", "", "", "", 283., 24475., 
  1.279, 0.015, 420., 0.022, 0.191, 5.2, "samples tested", "", "", "", "", 
  "", "", "", "", "", 60.19, 1.9129955*^7, 197.519, 18.1, 2.979, 1.783, 
  1095.042, 71.4, 227.349, 3.94, 4.4, 24.7, 8.704, 1.3, 64.26, 0.483}, 
 {"MWI", "Africa", "Malawi", "2020-07-21", 3045., 53., 78.286, 64., 2., 
  3.429, 159.174, 2.771, 4.092, 3.346, 0.105, 0.179, 1.1, "", "", "", "", "", 
  "", "", "", 347., 24822., 1.298, 0.018, 410., 0.021, 0.191, 5.2, 
  "samples tested", "", "", "", "", "", "", "", "", "", 60.19, 1.9129955*^7, 
  197.519, 18.1, 2.979, 1.783, 1095.042, 71.4, 227.349, 3.94, 4.4, 24.7, 
  8.704, 1.3, 64.26, 0.483}, {"MWI", "Africa", "Malawi", "2020-07-22", 3302., 
  257., 98.286, 76., 12., 4.714, 172.609, 13.434, 5.138, 3.973, 0.627, 0.246, 
  1.1, "", "", "", "", "", "", "", "", 459., 25281., 1.322, 0.024, 426., 
  0.022, 0.231, 4.3, "samples tested", "", "", "", "", "", "", "", "", "", 
  60.19, 1.9129955*^7, 197.519, 18.1, 2.979, 1.783, 1095.042, 71.4, 227.349, 
  3.94, 4.4, 24.7, 8.704, 1.3, 64.26, 0.483}, {"MWI", "Africa", "Malawi", 
  "2020-07-23", 3302., 0., 84.286, 76., 0., 3.571, 172.609, 0., 4.406, 3.973, 
  0., 0.187, 1.07, "", "", "", "", "", "", "", "", 475., 25756., 1.346, 
  0.025, 361., 0.019, 0.233, 4.3, "samples tested", "", "", "", "", "", "", 
  "", "", "", 60.19, 1.9129955*^7, 197.519, 18.1, 2.979, 1.783, 1095.042, 
  71.4, 227.349, 3.94, 4.4, 24.7, 8.704, 1.3, 64.26, 0.483}, 
 {"MWI", "Africa", "Malawi", "2020-07-24", 3453., 151., 92.571, 87., 11., 
  4.571, 180.502, 7.893, 4.839, 4.548, 0.575, 0.239, 1.06, "", "", "", "", 
  "", "", "", "", 457., 26213., 1.37, 0.024, 390., 0.02, 0.237, 4.2, 
  "samples tested", "", "", "", "", "", "", "", "", "", 60.19, 1.9129955*^7, 
  197.519, 18.1, 2.979, 1.783, 1095.042, 71.4, 227.349, 3.94, 4.4, 24.7, 
  8.704, 1.3, 64.26, 0.483}, {"MWI", "Africa", "Malawi", "2020-07-25", 3453., 
  0., 91.857, 87., 0., 4.571, 180.502, 0., 4.802, 4.548, 0., 0.239, 1.05, "", 
  "", "", "", "", "", "", "", 389., 26602., 1.391, 0.02, 410., 0.021, 0.224, 
  4.5, "samples tested", "", "", "", "", "", "", "", "", "", 60.19, 
  1.9129955*^7, 197.519, 18.1, 2.979, 1.783, 1095.042, 71.4, 227.349, 3.94, 
  4.4, 24.7, 8.704, 1.3, 64.26, 0.483}, {"MWI", "Africa", "Malawi", 
  "2020-07-26", 3640., 187., 104.714, 99., 12., 5.714, 190.277, 9.775, 5.474, 
  5.175, 0.627, 0.299, 1.04, "", "", "", "", "", "", "", "", 545., 27147., 
  1.419, 0.028, 422., 0.022, 0.248, 4., "samples tested", "", "", "", "", "", 
  "", "", "", "", 60.19, 1.9129955*^7, 197.519, 18.1, 2.979, 1.783, 1095.042, 
  71.4, 227.349, 3.94, 4.4, 24.7, 8.704, 1.3, 64.26, 0.483}, 
 {"MWI", "Africa", "Malawi", "2020-07-27", 3664., 24., 96., 99., 0., 5.286, 
  191.532, 1.255, 5.018, 5.175, 0., 0.276, 1.03, "", "", "", "", "", "", "", 
  "", 243., 27390., 1.432, 0.013, 416., 0.022, 0.231, 4.3, "samples tested", 
  "", "", "", "", "", "", "", "", "", 60.19, 1.9129955*^7, 197.519, 18.1, 
  2.979, 1.783, 1095.042, 71.4, 227.349, 3.94, 4.4, 24.7, 8.704, 1.3, 64.26, 
  0.483}, {"MWI", "Africa", "Malawi", "2020-07-28", 3709., 45., 94.857, 103., 
  4., 5.571, 193.884, 2.352, 4.959, 5.384, 0.209, 0.291, 1.02, "", "", "", 
  "", "", "", "", "", 124., 27514., 1.438, 0.006, 385., 0.02, 0.246, 4.1, 
  "samples tested", "", "", "", "", "", "", "", "", "", 60.19, 1.9129955*^7, 
  197.519, 18.1, 2.979, 1.783, 1095.042, 71.4, 227.349, 3.94, 4.4, 24.7, 
  8.704, 1.3, 64.26, 0.483}, {"MWI", "Africa", "Malawi", "2020-07-29", 3738., 
  29., 62.286, 103., 0., 3.857, 195.4, 1.516, 3.256, 5.384, 0., 0.202, 1.01, 
  "", "", "", "", "", "", "", "", 1174., 28688., 1.5, 0.061, 487., 0.025, 
  0.128, 7.8, "samples tested", "", "", "", "", "", "", "", "", "", 60.19, 
  1.9129955*^7, 197.519, 18.1, 2.979, 1.783, 1095.042, 71.4, 227.349, 3.94, 
  4.4, 24.7, 8.704, 1.3, 64.26, 0.483}, {"MWI", "Africa", "Malawi", 
  "2020-07-30", 3858., 120., 79.429, 107., 4., 4.429, 201.673, 6.273, 4.152, 
  5.593, 0.209, 0.231, 1.01, "", "", "", "", "", "", "", "", 911., 29599., 
  1.547, 0.048, 549., 0.029, 0.145, 6.9, "samples tested", "", "", "", "", 
  "", "", "", "", "", 60.19, 1.9129955*^7, 197.519, 18.1, 2.979, 1.783, 
  1095.042, 71.4, 227.349, 3.94, 4.4, 24.7, 8.704, 1.3, 64.26, 0.483}, 
 {"MWI", "Africa", "Malawi", "2020-07-31", 4078., 220., 89.286, 114., 7., 
  3.857, 213.174, 11.5, 4.667, 5.959, 0.366, 0.202, 1., "", "", "", "", "", 
  "", "", "", 668., 30267., 1.582, 0.035, 579., 0.03, 0.154, 6.5, 
  "samples tested", "", "", "", "", "", "", "", "", "", 60.19, 1.9129955*^7, 
  197.519, 18.1, 2.979, 1.783, 1095.042, 71.4, 227.349, 3.94, 4.4, 24.7, 
  8.704, 1.3, 64.26, 0.483}, {"MWI", "Africa", "Malawi", "2020-08-01", 4186., 
  108., 104.714, 120., 6., 4.714, 218.819, 5.646, 5.474, 6.273, 0.314, 0.246, 
  0.98, "", "", "", "", "", "", "", "", 663., 30930., 1.617, 0.035, 618., 
  0.032, 0.169, 5.9, "samples tested", "", "", "", "", "", "", "", "", "", 
  60.19, 1.9129955*^7, 197.519, 18.1, 2.979, 1.783, 1095.042, 71.4, 227.349, 
  3.94, 4.4, 24.7, 8.704, 1.3, 64.26, 0.483}, {"MWI", "Africa", "Malawi", 
  "2020-08-02", 4231., 45., 84.429, 123., 3., 3.429, 221.171, 2.352, 4.413, 
  6.43, 0.157, 0.179, 0.96, "", "", "", "", "", "", "", "", 372., 31302., 
  1.636, 0.019, 594., 0.031, 0.142, 7., "samples tested", "", "", "", "", "", 
  "", "", "", "", 60.19, 1.9129955*^7, 197.519, 18.1, 2.979, 1.783, 1095.042, 
  71.4, 227.349, 3.94, 4.4, 24.7, 8.704, 1.3, 64.26, 0.483}, 
 {"MWI", "Africa", "Malawi", "2020-08-03", 4272., 41., 86.857, 123., 0., 
  3.429, 223.315, 2.143, 4.54, 6.43, 0., 0.179, 0.94, "", "", "", "", "", "", 
  "", "", 343., 31645., 1.654, 0.018, 608., 0.032, 0.143, 7., 
  "samples tested", "", "", "", "", "", "", "", "", "", 60.19, 1.9129955*^7, 
  197.519, 18.1, 2.979, 1.783, 1095.042, 71.4, 227.349, 3.94, 4.4, 24.7, 
  8.704, 1.3, 64.26, 0.483}, {"MWI", "Africa", "Malawi", "2020-08-04", 4361., 
  89., 93.143, 128., 5., 3.571, 227.967, 4.652, 4.869, 6.691, 0.261, 0.187, 
  0.93, "", "", "", "", "", "", "", "", 499., 32144., 1.68, 0.026, 661., 
  0.035, 0.141, 7.1, "samples tested", "", "", "", "", "", "", "", "", "", 
  60.19, 1.9129955*^7, 197.519, 18.1, 2.979, 1.783, 1095.042, 71.4, 227.349, 
  3.94, 4.4, 24.7, 8.704, 1.3, 64.26, 0.483}, {"MWI", "Africa", "Malawi", 
  "2020-08-05", 4426., 65., 98.286, 136., 8., 4.714, 231.365, 3.398, 5.138, 
  7.109, 0.418, 0.246, 0.91, "", "", "", "", "", "", "", "", 536., 32680., 
  1.708, 0.028, 570., 0.03, 0.172, 5.8, "samples tested", "", "", "", "", "", 
  "", "", "", "", 60.19, 1.9129955*^7, 197.519, 18.1, 2.979, 1.783, 1095.042, 
  71.4, 227.349, 3.94, 4.4, 24.7, 8.704, 1.3, 64.26, 0.483}, 
 {"MWI", "Africa", "Malawi", "2020-08-06", 4491., 65., 90.429, 137., 1., 
  4.286, 234.763, 3.398, 4.727, 7.162, 0.052, 0.224, 0.89, "", "", "", "", 
  "", "", "", "", 786., 33466., 1.749, 0.041, 552., 0.029, 0.164, 6.1, 
  "samples tested", "", "", "", "", "", "", "", "", "", 60.19, 1.9129955*^7, 
  197.519, 18.1, 2.979, 1.783, 1095.042, 71.4, 227.349, 3.94, 4.4, 24.7, 
  8.704, 1.3, 64.26, 0.483}, {"MWI", "Africa", "Malawi", "2020-08-07", 4575., 
  84., 71., 137., 0., 3.286, 239.154, 4.391, 3.711, 7.162, 0., 0.172, 0.88, 
  "", "", "", "", "", "", "", "", 585., 34051., 1.78, 0.031, 541., 0.028, 
  0.131, 7.6, "samples tested", "", "", "", "", "", "", "", "", "", 60.19, 
  1.9129955*^7, 197.519, 18.1, 2.979, 1.783, 1095.042, 71.4, 227.349, 3.94, 
  4.4, 24.7, 8.704, 1.3, 64.26, 0.483}, {"MWI", "Africa", "Malawi", 
  "2020-08-08", 4624., 49., 62.571, 143., 6., 3.286, 241.715, 2.561, 3.271, 
  7.475, 0.314, 0.172, 0.87, "", "", "", "", "", "", "", "", 392., 34443., 
  1.8, 0.02, 502., 0.026, 0.125, 8., "samples tested", "", "", "", "", "", 
  "", "", "", "", 64.81, 1.9129955*^7, 197.519, 18.1, 2.979, 1.783, 1095.042, 
  71.4, 227.349, 3.94, 4.4, 24.7, 8.704, 1.3, 64.26, 0.483}, 
 {"MWI", "Africa", "Malawi", "2020-08-09", 4658., 34., 61., 146., 3., 3.286, 
  243.492, 1.777, 3.189, 7.632, 0.157, 0.172, 0.86, "", "", "", "", "", "", 
  "", "", 320., 34763., 1.817, 0.017, 494., 0.026, 0.123, 8.1, 
  "samples tested", "", "", "", "", "", "", "", "", "", 64.81, 1.9129955*^7, 
  197.519, 18.1, 2.979, 1.783, 1095.042, 71.4, 227.349, 3.94, 4.4, 24.7, 
  8.704, 1.3, 64.26, 0.483}, {"MWI", "Africa", "Malawi", "2020-08-10", 4674., 
  16., 57.429, 146., 0., 3.286, 244.329, 0.836, 3.002, 7.632, 0., 0.172, 
  0.86, "", "", "", "", "", "", "", "", 114., 34877., 1.823, 0.006, 462., 
  0.024, 0.124, 8., "samples tested", "", "", "", "", "", "", "", "", "", 
  64.81, 1.9129955*^7, 197.519, 18.1, 2.979, 1.783, 1095.042, 71.4, 227.349, 
  3.94, 4.4, 24.7, 8.704, 1.3, 64.26, 0.483}, {"MWI", "Africa", "Malawi", 
  "2020-08-11", 4714., 40., 50.429, 152., 6., 3.429, 246.42, 2.091, 2.636, 
  7.946, 0.314, 0.179, 0.86, "", "", "", "", "", "", "", "", 460., 35337., 
  1.847, 0.024, 456., 0.024, 0.111, 9., "samples tested", "", "", "", "", "", 
  "", "", "", "", 64.81, 1.9129955*^7, 197.519, 18.1, 2.979, 1.783, 1095.042, 
  71.4, 227.349, 3.94, 4.4, 24.7, 8.704, 1.3, 64.26, 0.483}, 
 {"MWI", "Africa", "Malawi", "2020-08-12", 4752., 38., 46.571, 152., 0., 
  2.286, 248.406, 1.986, 2.434, 7.946, 0., 0.119, 0.86, "", "", "", "", "", 
  "", "", "", 414., 35751., 1.869, 0.022, 439., 0.023, 0.106, 9.4, 
  "samples tested", "", "", "", "", "", "", "", "", "", 64.81, 1.9129955*^7, 
  197.519, 18.1, 2.979, 1.783, 1095.042, 71.4, 227.349, 3.94, 4.4, 24.7, 
  8.704, 1.3, 64.26, 0.483}, {"MWI", "Africa", "Malawi", "2020-08-13", 4912., 
  160., 60.143, 153., 1., 2.286, 256.77, 8.364, 3.144, 7.998, 0.052, 0.119, 
  0.87, "", "", "", "", "", "", "", "", 1995., 37746., 1.973, 0.104, 611., 
  0.032, 0.098, 10.2, "samples tested", "", "", "", "", "", "", "", "", "", 
  64.81, 1.9129955*^7, 197.519, 18.1, 2.979, 1.783, 1095.042, 71.4, 227.349, 
  3.94, 4.4, 24.7, 8.704, 1.3, 64.26, 0.483}, {"MWI", "Africa", "Malawi", 
  "2020-08-14", 4988., 76., 59., 156., 3., 2.714, 260.743, 3.973, 3.084, 
  8.155, 0.157, 0.142, 0.85, "", "", "", "", "", "", "", "", 705., 38451., 
  2.01, 0.037, 629., 0.033, 0.094, 10.7, "samples tested", "", "", "", "", 
  "", "", "", "", "", 64.81, 1.9129955*^7, 197.519, 18.1, 2.979, 1.783, 
  1095.042, 71.4, 227.349, 3.94, 4.4, 24.7, 8.704, 1.3, 64.26, 0.483}, 
 {"MWI", "Africa", "Malawi", "2020-08-15", 5026., 38., 57.429, 157., 1., 2., 
  262.729, 1.986, 3.002, 8.207, 0.052, 0.105, 0.83, "", "", "", "", "", "", 
  "", "", 347., 38798., 2.028, 0.018, 622., 0.033, 0.092, 10.8, 
  "samples tested", "", "", "", "", "", "", "", "", "", 64.81, 1.9129955*^7, 
  197.519, 18.1, 2.979, 1.783, 1095.042, 71.4, 227.349, 3.94, 4.4, 24.7, 
  8.704, 1.3, 64.26, 0.483}, {"MWI", "Africa", "Malawi", "2020-08-16", 5072., 
  46., 59.143, 161., 4., 2.143, 265.134, 2.405, 3.092, 8.416, 0.209, 0.112, 
  0.82, "", "", "", "", "", "", "", "", 416., 39214., 2.05, 0.022, 636., 
  0.033, 0.093, 10.8, "samples tested", "", "", "", "", "", "", "", "", "", 
  64.81, 1.9129955*^7, 197.519, 18.1, 2.979, 1.783, 1095.042, 71.4, 227.349, 
  3.94, 4.4, 24.7, 8.704, 1.3, 64.26, 0.483}, {"MWI", "Africa", "Malawi", 
  "2020-08-17", 5125., 53., 64.429, 162., 1., 2.286, 267.904, 2.771, 3.368, 
  8.468, 0.052, 0.119, 0.81, "", "", "", "", "", "", "", "", 550., 39764., 
  2.079, 0.029, 698., 0.036, 0.092, 10.8, "samples tested", "", "", "", "", 
  "", "", "", "", "", 64.81, 1.9129955*^7, 197.519, 18.1, 2.979, 1.783, 
  1095.042, 71.4, 227.349, 3.94, 4.4, 24.7, 8.704, 1.3, 64.26, 0.483}, 
 {"MWI", "Africa", "Malawi", "2020-08-18", 5193., 68., 68.429, 163., 1., 
  1.571, 271.459, 3.555, 3.577, 8.521, 0.052, 0.082, 0.79, "", "", "", "", 
  "", "", "", "", 342., 40106., 2.097, 0.018, 681., 0.036, 0.1, 10., 
  "samples tested", "", "", "", "", "", "", "", "", "", 64.81, 1.9129955*^7, 
  197.519, 18.1, 2.979, 1.783, 1095.042, 71.4, 227.349, 3.94, 4.4, 24.7, 
  8.704, 1.3, 64.26, 0.483}, {"MWI", "Africa", "Malawi", "2020-08-19", 5240., 
  47., 69.714, 164., 1., 1.714, 273.916, 2.457, 3.644, 8.573, 0.052, 0.09, 
  0.77, "", "", "", "", "", "", "", "", 534., 40640., 2.124, 0.028, 698., 
  0.036, 0.1, 10., "samples tested", "", "", "", "", "", "", "", "", "", 
  64.81, 1.9129955*^7, 197.519, 18.1, 2.979, 1.783, 1095.042, 71.4, 227.349, 
  3.94, 4.4, 24.7, 8.704, 1.3, 64.26, 0.483}, {"MWI", "Africa", "Malawi", 
  "2020-08-20", 5282., 42., 52.857, 165., 1., 1.714, 276.111, 2.196, 2.763, 
  8.625, 0.052, 0.09, 0.75, "", "", "", "", "", "", "", "", 386., 41026., 
  2.145, 0.02, 469., 0.025, 0.113, 8.9, "samples tested", "", "", "", "", "", 
  "", "", "", "", 64.81, 1.9129955*^7, 197.519, 18.1, 2.979, 1.783, 1095.042, 
  71.4, 227.349, 3.94, 4.4, 24.7, 8.704, 1.3, 64.26, 0.483}, 
 {"MWI", "Africa", "Malawi", "2020-08-21", 5322., 40., 47.714, 166., 1., 
  1.429, 278.202, 2.091, 2.494, 8.677, 0.052, 0.075, 0.73, "", "", "", "", 
  "", "", "", "", 448., 41474., 2.168, 0.023, 432., 0.023, 0.11, 9.1, 
  "samples tested", "", "", "", "", "", "", "", "", "", 64.81, 1.9129955*^7, 
  197.519, 18.1, 2.979, 1.783, 1095.042, 71.4, 227.349, 3.94, 4.4, 24.7, 
  8.704, 1.3, 64.26, 0.483}, {"MWI", "Africa", "Malawi", "2020-08-22", 5382., 
  60., 50.857, 168., 2., 1.571, 281.339, 3.136, 2.659, 8.782, 0.105, 0.082, 
  0.72, "", "", "", "", "", "", "", "", 541., 42015., 2.196, 0.028, 460., 
  0.024, 0.111, 9., "samples tested", "", "", "", "", "", "", "", "", "", 
  64.81, 1.9129955*^7, 197.519, 18.1, 2.979, 1.783, 1095.042, 71.4, 227.349, 
  3.94, 4.4, 24.7, 8.704, 1.3, 64.26, 0.483}, {"MWI", "Africa", "Malawi", 
  "2020-08-23", 5414., 32., 48.857, 168., 0., 1., 283.012, 1.673, 2.554, 
  8.782, 0., 0.052, 0.7, "", "", "", "", "", "", "", "", 592., 42607., 2.227, 
  0.031, 485., 0.025, 0.101, 9.9, "samples tested", "", "", "", "", "", "", 
  "", "", "", 64.81, 1.9129955*^7, 197.519, 18.1, 2.979, 1.783, 1095.042, 
  71.4, 227.349, 3.94, 4.4, 24.7, 8.704, 1.3, 64.26, 0.483}, 
 {"MWI", "Africa", "Malawi", "2020-08-24", 5419., 5., 42., 169., 1., 1., 
  283.273, 0.261, 2.196, 8.834, 0.052, 0.052, 0.68, "", "", "", "", "", "", 
  "", "", 220., 42827., 2.239, 0.012, 438., 0.023, 0.096, 10.4, 
  "samples tested", "", "", "", "", "", "", "", "", "", 64.81, 1.9129955*^7, 
  197.519, 18.1, 2.979, 1.783, 1095.042, 71.4, 227.349, 3.94, 4.4, 24.7, 
  8.704, 1.3, 64.26, 0.483}, {"MWI", "Africa", "Malawi", "2020-08-25", 5423., 
  4., 32.857, 170., 1., 1., 283.482, 0.209, 1.718, 8.887, 0.052, 0.052, 0.67, 
  "", "", "", "", "", "", "", "", 75., 42902., 2.243, 0.004, 399., 0.021, 
  0.082, 12.1, "samples tested", "", "", "", "", "", "", "", "", "", 64.81, 
  1.9129955*^7, 197.519, 18.1, 2.979, 1.783, 1095.042, 71.4, 227.349, 3.94, 
  4.4, 24.7, 8.704, 1.3, 64.26, 0.483}, {"MWI", "Africa", "Malawi", 
  "2020-08-26", 5474., 51., 33.429, 173., 3., 1.286, 286.148, 2.666, 1.747, 
  9.043, 0.157, 0.067, 0.66, "", "", "", "", "", "", "", "", 601., 43503., 
  2.274, 0.031, 409., 0.021, 0.082, 12.2, "samples tested", "", "", "", "", 
  "", "", "", "", "", 64.81, 1.9129955*^7, 197.519, 18.1, 2.979, 1.783, 
  1095.042, 71.4, 227.349, 3.94, 4.4, 24.7, 8.704, 1.3, 64.26, 0.483}, 
 {"MWI", "Africa", "Malawi", "2020-08-27", 5496., 22., 30.571, 173., 0., 
  1.143, 287.298, 1.15, 1.598, 9.043, 0., 0.06, 0.64, "", "", "", "", "", "", 
  "", "", 295., 43798., 2.289, 0.015, 396., 0.021, 0.077, 13., 
  "samples tested", "", "", "", "", "", "", "", "", "", 64.81, 1.9129955*^7, 
  197.519, 18.1, 2.979, 1.783, 1095.042, 71.4, 227.349, 3.94, 4.4, 24.7, 
  8.704, 1.3, 64.26, 0.483}, {"MWI", "Africa", "Malawi", "2020-08-28", 5523., 
  27., 28.714, 174., 1., 1.143, 288.71, 1.411, 1.501, 9.096, 0.052, 0.06, 
  0.63, "", "", "", "", "", "", "", "", 421., 44219., 2.312, 0.022, 392., 
  0.02, 0.073, 13.7, "samples tested", "", "", "", "", "", "", "", "", "", 
  64.81, 1.9129955*^7, 197.519, 18.1, 2.979, 1.783, 1095.042, 71.4, 227.349, 
  3.94, 4.4, 24.7, 8.704, 1.3, 64.26, 0.483}, {"MWI", "Africa", "Malawi", 
  "2020-08-29", 5528., 5., 20.857, 174., 0., 0.857, 288.971, 0.261, 1.09, 
  9.096, 0., 0.045, 0.62, "", "", "", "", "", "", "", "", 77., 44296., 2.316, 
  0.004, 326., 0.017, 0.064, 15.6, "samples tested", "", "", "", "", "", "", 
  "", "", "", 64.81, 1.9129955*^7, 197.519, 18.1, 2.979, 1.783, 1095.042, 
  71.4, 227.349, 3.94, 4.4, 24.7, 8.704, 1.3, 64.26, 0.483}, 
 {"MWI", "Africa", "Malawi", "2020-08-30", 5536., 8., 17.429, 174., 0., 
  0.857, 289.389, 0.418, 0.911, 9.096, 0., 0.045, 0.62, "", "", "", "", "", 
  "", "", "", 215., 44511., 2.327, 0.011, 272., 0.014, 0.064, 15.6, 
  "samples tested", "", "", "", "", "", "", "", "", "", 64.81, 1.9129955*^7, 
  197.519, 18.1, 2.979, 1.783, 1095.042, 71.4, 227.349, 3.94, 4.4, 24.7, 
  8.704, 1.3, 64.26, 0.483}, {"MWI", "Africa", "Malawi", "2020-08-31", 5566., 
  30., 21., 175., 1., 0.857, 290.957, 1.568, 1.098, 9.148, 0.052, 0.045, 
  0.62, "", "", "", "", "", "", "", "", 994., 45505., 2.379, 0.052, 383., 
  0.02, 0.055, 18.2, "samples tested", "", "", "", "", "", "", "", "", "", 
  64.81, 1.9129955*^7, 197.519, 18.1, 2.979, 1.783, 1095.042, 71.4, 227.349, 
  3.94, 4.4, 24.7, 8.704, 1.3, 64.26, 0.483}, {"MWI", "Africa", "Malawi", 
  "2020-09-01", 5576., 10., 21.857, 175., 0., 0.714, 291.48, 0.523, 1.143, 
  9.148, 0., 0.037, 0.61, "", "", "", "", "", "", "", "", 117., 45622., 
  2.385, 0.006, 389., 0.02, 0.056, 17.8, "samples tested", "", "", "", "", 
  "", "", "", "", "", 59.26, 1.9129955*^7, 197.519, 18.1, 2.979, 1.783, 
  1095.042, 71.4, 227.349, 3.94, 4.4, 24.7, 8.704, 1.3, 64.26, 0.483}, 
 {"MWI", "Africa", "Malawi", "2020-09-02", 5579., 3., 15., 175., 0., 0.286, 
  291.637, 0.157, 0.784, 9.148, 0., 0.015, 0.6, "", "", "", "", "", "", "", 
  "", 167., 45789., 2.394, 0.009, 327., 0.017, 0.046, 21.8, "samples tested", 
  "", "", "", "", "", "", "", "", "", 59.26, 1.9129955*^7, 197.519, 18.1, 
  2.979, 1.783, 1095.042, 71.4, 227.349, 3.94, 4.4, 24.7, 8.704, 1.3, 64.26, 
  0.483}, {"MWI", "Africa", "Malawi", "2020-09-03", 5593., 14., 13.857, 175., 
  0., 0.286, 292.369, 0.732, 0.724, 9.148, 0., 0.015, 0.6, "", "", "", "", 
  "", "", "", "", 247., 46036., 2.406, 0.013, 320., 0.017, 0.043, 23.1, 
  "samples tested", "", "", "", "", "", "", "", "", "", 59.26, 1.9129955*^7, 
  197.519, 18.1, 2.979, 1.783, 1095.042, 71.4, 227.349, 3.94, 4.4, 24.7, 
  8.704, 1.3, 64.26, 0.483}, {"MWI", "Africa", "Malawi", "2020-09-04", 5608., 
  15., 12.143, 175., 0., 0.143, 293.153, 0.784, 0.635, 9.148, 0., 0.007, 0.6, 
  "", "", "", "", "", "", "", "", 375., 46411., 2.426, 0.02, 313., 0.016, 
  0.039, 25.8, "samples tested", "", "", "", "", "", "", "", "", "", 59.26, 
  1.9129955*^7, 197.519, 18.1, 2.979, 1.783, 1095.042, 71.4, 227.349, 3.94, 
  4.4, 24.7, 8.704, 1.3, 64.26, 0.483}, {"MWI", "Africa", "Malawi", 
  "2020-09-05", 5611., 3., 11.857, 175., 0., 0.143, 293.31, 0.157, 0.62, 
  9.148, 0., 0.007, 0.61, "", "", "", "", "", "", "", "", 73., 46484., 2.43, 
  0.004, 313., 0.016, 0.038, 26.4, "samples tested", "", "", "", "", "", "", 
  "", "", "", 59.26, 1.9129955*^7, 197.519, 18.1, 2.979, 1.783, 1095.042, 
  71.4, 227.349, 3.94, 4.4, 24.7, 8.704, 1.3, 64.26, 0.483}, 
 {"MWI", "Africa", "Malawi", "2020-09-06", 5614., 3., 11.143, 175., 0., 
  0.143, 293.466, 0.157, 0.582, 9.148, 0., 0.007, 0.62, "", "", "", "", "", 
  "", "", "", 152., 46636., 2.438, 0.008, 304., 0.016, 0.037, 27.3, 
  "samples tested", "", "", "", "", "", "", "", "", "", 59.26, 1.9129955*^7, 
  197.519, 18.1, 2.979, 1.783, 1095.042, 71.4, 227.349, 3.94, 4.4, 24.7, 
  8.704, 1.3, 64.26, 0.483}, {"MWI", "Africa", "Malawi", "2020-09-07", 5621., 
  7., 7.857, 176., 1., 0.143, 293.832, 0.366, 0.411, 9.2, 0.052, 0.007, 0.63, 
  "", "", "", "", "", "", "", "", 114., 46750., 2.444, 0.006, 178., 0.009, 
  0.044, 22.7, "samples tested", "", "", "", "", "", "", "", "", "", 55.56, 
  1.9129955*^7, 197.519, 18.1, 2.979, 1.783, 1095.042, 71.4, 227.349, 3.94, 
  4.4, 24.7, 8.704, 1.3, 64.26, 0.483}, {"MWI", "Africa", "Malawi", 
  "2020-09-08", 5630., 9., 7.714, 176., 0., 0.143, 294.303, 0.47, 0.403, 9.2, 
  0., 0.007, 0.64, "", "", "", "", "", "", "", "", 107., 46857., 2.449, 
  0.006, 176., 0.009, 0.044, 22.8, "samples tested", "", "", "", "", "", "", 
  "", "", "", 55.56, 1.9129955*^7, 197.519, 18.1, 2.979, 1.783, 1095.042, 
  71.4, 227.349, 3.94, 4.4, 24.7, 8.704, 1.3, 64.26, 0.483}, 
 {"MWI", "Africa", "Malawi", "2020-09-09", 5653., 23., 10.571, 176., 0., 
  0.143, 295.505, 1.202, 0.553, 9.2, 0., 0.007, 0.65, "", "", "", "", "", "", 
  "", "", 494., 47351., 2.475, 0.026, 223., 0.012, 0.047, 21.1, 
  "samples tested", "", "", "", "", "", "", "", "", "", 55.56, 1.9129955*^7, 
  197.519, 18.1, 2.979, 1.783, 1095.042, 71.4, 227.349, 3.94, 4.4, 24.7, 
  8.704, 1.3, 64.26, 0.483}, {"MWI", "Africa", "Malawi", "2020-09-10", 5655., 
  2., 8.857, 176., 0., 0.143, 295.61, 0.105, 0.463, 9.2, 0., 0.007, 0.65, "", 
  "", "", "", "", "", "", "", "", "", "", "", 221., 0.012, 0.04, 25., 
  "samples tested", "", "", "", "", "", "", "", "", "", 55.56, 1.9129955*^7, 
  197.519, 18.1, 2.979, 1.783, 1095.042, 71.4, 227.349, 3.94, 4.4, 24.7, 
  8.704, 1.3, 64.26, 0.483}, {"MWI", "Africa", "Malawi", "2020-09-11", 5669., 
  14., 8.714, 177., 1., 0.286, 296.342, 0.732, 0.456, 9.253, 0.052, 0.015, 
  0.66, "", "", "", "", "", "", "", "", "", 47820., 2.5, "", 201., 0.011, 
  0.043, 23.1, "samples tested", "", "", "", "", "", "", "", "", "", 55.56, 
  1.9129955*^7, 197.519, 18.1, 2.979, 1.783, 1095.042, 71.4, 227.349, 3.94, 
  4.4, 24.7, 8.704, 1.3, 64.26, 0.483}, {"MWI", "Africa", "Malawi", 
  "2020-09-12", 5678., 9., 9.571, 177., 0., 0.286, 296.812, 0.47, 0.5, 9.253, 
  0., 0.015, 0.67, "", "", "", "", "", "", "", "", 293., 48113., 2.515, 
  0.015, 233., 0.012, 0.041, 24.3, "samples tested", "", "", "", "", "", "", 
  "", "", "", 55.56, 1.9129955*^7, 197.519, 18.1, 2.979, 1.783, 1095.042, 
  71.4, 227.349, 3.94, 4.4, 24.7, 8.704, 1.3, 64.26, 0.483}, 
 {"MWI", "Africa", "Malawi", "2020-09-13", 5690., 12., 10.857, 177., 0., 
  0.286, 297.439, 0.627, 0.568, 9.253, 0., 0.015, 0.67, "", "", "", "", "", 
  "", "", "", 443., 48556., 2.538, 0.023, 274., 0.014, 0.04, 25.2, 
  "samples tested", "", "", "", "", "", "", "", "", "", 55.56, 1.9129955*^7, 
  197.519, 18.1, 2.979, 1.783, 1095.042, 71.4, 227.349, 3.94, 4.4, 24.7, 
  8.704, 1.3, 64.26, 0.483}, {"MWI", "Africa", "Malawi", "2020-09-14", 5697., 
  7., 10.857, 178., 1., 0.286, 297.805, 0.366, 0.568, 9.305, 0.052, 0.015, 
  0.67, "", "", "", "", "", "", "", "", "", "", "", "", 277., 0.014, 0.039, 
  25.5, "samples tested", "", "", "", "", "", "", "", "", "", 55.56, 
  1.9129955*^7, 197.519, 18.1, 2.979, 1.783, 1095.042, 71.4, 227.349, 3.94, 
  4.4, 24.7, 8.704, 1.3, 64.26, 0.483}, {"MWI", "Africa", "Malawi", 
  "2020-09-15", 5701., 4., 10.143, 178., 0., 0.286, 298.014, 0.209, 0.53, 
  9.305, 0., 0.015, 0.67, "", "", "", "", "", "", "", "", "", 48816., 2.552, 
  "", 280., 0.015, 0.036, 27.6, "samples tested", "", "", "", "", "", "", "", 
  "", "", 55.56, 1.9129955*^7, 197.519, 18.1, 2.979, 1.783, 1095.042, 71.4, 
  227.349, 3.94, 4.4, 24.7, 8.704, 1.3, 64.26, 0.483}, 
 {"MWI", "Africa", "Malawi", "2020-09-16", 5704., 3., 7.286, 178., 0., 0.286, 
  298.171, 0.157, 0.381, 9.305, 0., 0.015, 0.67, "", "", "", "", "", "", "", 
  "", 147., 48963., 2.559, 0.008, 230., 0.012, 0.032, 31.6, "samples tested", 
  "", "", "", "", "", "", "", "", "", 55.56, 1.9129955*^7, 197.519, 18.1, 
  2.979, 1.783, 1095.042, 71.4, 227.349, 3.94, 4.4, 24.7, 8.704, 1.3, 64.26, 
  0.483}, {"MWI", "Africa", "Malawi", "2020-09-17", 5711., 7., 8., 179., 1., 
  0.429, 298.537, 0.366, 0.418, 9.357, 0.052, 0.022, 0.68, "", "", "", "", 
  "", "", "", "", 378., 49341., 2.579, 0.02, 251., 0.013, 0.032, 31.4, 
  "samples tested", "", "", "", "", "", "", "", "", "", 55.56, 1.9129955*^7, 
  197.519, 18.1, 2.979, 1.783, 1095.042, 71.4, 227.349, 3.94, 4.4, 24.7, 
  8.704, 1.3, 64.26, 0.483}, {"MWI", "Africa", "Malawi", "2020-09-18", 5716., 
  5., 6.714, 179., 0., 0.286, 298.798, 0.261, 0.351, 9.357, 0., 0.015, 0.69, 
  "", "", "", "", "", "", "", "", "", "", "", "", 268., 0.014, 0.025, 39.9, 
  "samples tested", "", "", "", "", "", "", "", "", "", 54.63, 1.9129955*^7, 
  197.519, 18.1, 2.979, 1.783, 1095.042, 71.4, 227.349, 3.94, 4.4, 24.7, 
  8.704, 1.3, 64.26, 0.483}, {"MWI", "Africa", "Malawi", "2020-09-19", 5718., 
  2., 5.714, 179., 0., 0.286, 298.903, 0.105, 0.299, 9.357, 0., 0.015, 0.71, 
  "", "", "", "", "", "", "", "", "", 50051., 2.616, "", 277., 0.014, 0.021, 
  48.5, "samples tested", "", "", "", "", "", "", "", "", "", 54.63, 
  1.9129955*^7, 197.519, 18.1, 2.979, 1.783, 1095.042, 71.4, 227.349, 3.94, 
  4.4, 24.7, 8.704, 1.3, 64.26, 0.483}, {"MWI", "Africa", "Malawi", 
  "2020-09-20", 5731., 13., 5.857, 179., 0., 0.286, 299.583, 0.68, 0.306, 
  9.357, 0., 0.015, 0.73, "", "", "", "", "", "", "", "", 532., 50583., 
  2.644, 0.028, 290., 0.015, 0.02, 49.5, "samples tested", "", "", "", "", 
  "", "", "", "", "", 54.63, 1.9129955*^7, 197.519, 18.1, 2.979, 1.783, 
  1095.042, 71.4, 227.349, 3.94, 4.4, 24.7, 8.704, 1.3, 64.26, 0.483}, 
 {"MWI", "Africa", "Malawi", "2020-09-21", 5733., 2., 5.143, 179., 0., 0.143, 
  299.687, 0.105, 0.269, 9.357, 0., 0.007, 0.73, "", "", "", "", "", "", "", 
  "", 37., 50620., 2.646, 0.002, 276., 0.014, 0.019, 53.7, "samples tested", 
  "", "", "", "", "", "", "", "", "", 54.63, 1.9129955*^7, 197.519, 18.1, 
  2.979, 1.783, 1095.042, 71.4, 227.349, 3.94, 4.4, 24.7, 8.704, 1.3, 64.26, 
  0.483}, {"MWI", "Africa", "Malawi", "2020-09-22", 5739., 6., 5.429, 179., 
  0., 0.143, 300.001, 0.314, 0.284, 9.357, 0., 0.007, 0.74, "", "", "", "", 
  "", "", "", "", 369., 50989., 2.665, 0.019, 310., 0.016, 0.018, 57.1, 
  "samples tested", "", "", "", "", "", "", "", "", "", 54.63, 1.9129955*^7, 
  197.519, 18.1, 2.979, 1.783, 1095.042, 71.4, 227.349, 3.94, 4.4, 24.7, 
  8.704, 1.3, 64.26, 0.483}, {"MWI", "Africa", "Malawi", "2020-09-23", 5746., 
  7., 6., 179., 0., 0.143, 300.367, 0.366, 0.314, 9.357, 0., 0.007, 0.75, "", 
  "", "", "", "", "", "", "", "", "", "", "", 339., 0.018, 0.018, 56.5, 
  "samples tested", "", "", "", "", "", "", "", "", "", 54.63, 1.9129955*^7, 
  197.519, 18.1, 2.979, 1.783, 1095.042, 71.4, 227.349, 3.94, 4.4, 24.7, 
  8.704, 1.3, 64.26, 0.483}, {"MWI", "Africa", "Malawi", "2020-09-24", 5747., 
  1., 5.143, 179., 0., 0., 300.419, 0.052, 0.269, 9.357, 0., 0., 0.75, "", 
  "", "", "", "", "", "", "", "", "", "", "", 335., 0.018, 0.015, 65.1, 
  "samples tested", "", "", "", "", "", "", "", "", "", 54.63, 1.9129955*^7, 
  197.519, 18.1, 2.979, 1.783, 1095.042, 71.4, 227.349, 3.94, 4.4, 24.7, 
  8.704, 1.3, 64.26, 0.483}, {"MWI", "Africa", "Malawi", "2020-09-25", 5764., 
  17., 6.857, 179., 0., 0., 301.308, 0.889, 0.358, 9.357, 0., 0., 0.77, "", 
  "", "", "", "", "", "", "", "", "", "", "", 334., 0.017, 0.021, 48.7, 
  "samples tested", "", "", "", "", "", "", "", "", "", 54.63, 1.9129955*^7, 
  197.519, 18.1, 2.979, 1.783, 1095.042, 71.4, 227.349, 3.94, 4.4, 24.7, 
  8.704, 1.3, 64.26, 0.483}, {"MWI", "Africa", "Malawi", "2020-09-26", 5766., 
  2., 6.857, 179., 0., 0., 301.412, 0.105, 0.358, 9.357, 0., 0., 0.76, "", 
  "", "", "", "", "", "", "", "", "", "", "", 333., 0.017, 0.021, 48.6, 
  "samples tested", "", "", "", "", "", "", "", "", "", 54.63, 1.9129955*^7, 
  197.519, 18.1, 2.979, 1.783, 1095.042, 71.4, 227.349, 3.94, 4.4, 24.7, 
  8.704, 1.3, 64.26, 0.483}, {"MWI", "Africa", "Malawi", "2020-09-27", 5768., 
  2., 5.286, 179., 0., 0., 301.517, 0.105, 0.276, 9.357, 0., 0., 0.77, "", 
  "", "", "", "", "", "", "", "", 52730., 2.756, "", 307., 0.016, 0.017, 
  58.1, "samples tested", "", "", "", "", "", "", "", "", "", 54.63, 
  1.9129955*^7, 197.519, 18.1, 2.979, 1.783, 1095.042, 71.4, 227.349, 3.94, 
  4.4, 24.7, 8.704, 1.3, 64.26, 0.483}, {"MWI", "Africa", "Malawi", 
  "2020-09-28", 5770., 2., 5.286, 179., 0., 0., 301.621, 0.105, 0.276, 9.357, 
  0., 0., 0.77, "", "", "", "", "", "", "", "", "", "", "", "", 310., 0.016, 
  0.017, 58.6, "samples tested", "", "", "", "", "", "", "", "", "", 54.63, 
  1.9129955*^7, 197.519, 18.1, 2.979, 1.783, 1095.042, 71.4, 227.349, 3.94, 
  4.4, 24.7, 8.704, 1.3, 64.26, 0.483}, {"MWI", "Africa", "Malawi", 
  "2020-09-29", 5772., 2., 4.714, 179., 0., 0., 301.726, 0.105, 0.246, 9.357, 
  0., 0., 0.78, "", "", "", "", "", "", "", "", "", 52852., 2.763, "", 266., 
  0.014, 0.018, 56.4, "samples tested", "", "", "", "", "", "", "", "", "", 
  54.63, 1.9129955*^7, 197.519, 18.1, 2.979, 1.783, 1095.042, 71.4, 227.349, 
  3.94, 4.4, 24.7, 8.704, 1.3, 64.26, 0.483}, {"MWI", "Africa", "Malawi", 
  "2020-09-30", 5773., 1., 3.857, 179., 0., 0., 301.778, 0.052, 0.202, 9.357, 
  0., 0., 0.79, "", "", "", "", "", "", "", "", 205., 53057., 2.774, 0.011, 
  246., 0.013, 0.016, 63.8, "samples tested", "", "", "", "", "", "", "", "", 
  "", 54.63, 1.9129955*^7, 197.519, 18.1, 2.979, 1.783, 1095.042, 71.4, 
  227.349, 3.94, 4.4, 24.7, 8.704, 1.3, 64.26, 0.483}, 
 {"MWI", "Africa", "Malawi", "2020-10-01", 5779., 6., 4.571, 179., 0., 0., 
  302.092, 0.314, 0.239, 9.357, 0., 0., 0.81, "", "", "", "", "", "", "", "", 
  "", "", "", "", 264., 0.014, 0.017, 57.8, "samples tested", "", "", "", "", 
  "", "", "", "", "", 54.63, 1.9129955*^7, 197.519, 18.1, 2.979, 1.783, 
  1095.042, 71.4, 227.349, 3.94, 4.4, 24.7, 8.704, 1.3, 64.26, 0.483}, 
 {"MWI", "Africa", "Malawi", "2020-10-02", 5783., 4., 2.714, 179., 0., 0., 
  302.301, 0.209, 0.142, 9.357, 0., 0., 0.82, "", "", "", "", "", "", "", "", 
  "", 54015., 2.824, "", 283., 0.015, 0.01, 104.3, "samples tested", "", "", 
  "", "", "", "", "", "", "", 54.63, 1.9129955*^7, 197.519, 18.1, 2.979, 
  1.783, 1095.042, 71.4, 227.349, 3.94, 4.4, 24.7, 8.704, 1.3, 64.26, 0.483}, 
 {"MWI", "Africa", "Malawi", "2020-10-03", 5783., 0., 2.429, 179., 0., 0., 
  302.301, 0., 0.127, 9.357, 0., 0., 0.85, "", "", "", "", "", "", "", "", 
  231., 54246., 2.836, 0.012, 266., 0.014, 0.009, 109.5, "samples tested", 
  "", "", "", "", "", "", "", "", "", 54.63, 1.9129955*^7, 197.519, 18.1, 
  2.979, 1.783, 1095.042, 71.4, 227.349, 3.94, 4.4, 24.7, 8.704, 1.3, 64.26, 
  0.483}, {"MWI", "Africa", "Malawi", "2020-10-04", 5786., 3., 2.571, 179., 
  0., 0., 302.458, 0.157, 0.134, 9.357, 0., 0., 0.88, "", "", "", "", "", "", 
  "", "", 105., 54351., 2.841, 0.005, 232., 0.012, 0.011, 90.2, 
  "samples tested", "", "", "", "", "", "", "", "", "", 54.63, 1.9129955*^7, 
  197.519, 18.1, 2.979, 1.783, 1095.042, 71.4, 227.349, 3.94, 4.4, 24.7, 
  8.704, 1.3, 64.26, 0.483}, {"MWI", "Africa", "Malawi", "2020-10-05", 5794., 
  8., 3.429, 180., 1., 0.143, 302.876, 0.418, 0.179, 9.409, 0.052, 0.007, 
  0.9, "", "", "", "", "", "", "", "", 121., 54472., 2.847, 0.006, 240., 
  0.013, 0.014, 70., "samples tested", "", "", "", "", "", "", "", "", "", 
  54.63, 1.9129955*^7, 197.519, 18.1, 2.979, 1.783, 1095.042, 71.4, 227.349, 
  3.94, 4.4, 24.7, 8.704, 1.3, 64.26, 0.483}, {"MWI", "Africa", "Malawi", 
  "2020-10-06", 5796., 2., 3.429, 180., 0., 0.143, 302.98, 0.105, 0.179, 
  9.409, 0., 0.007, 0.92, "", "", "", "", "", "", "", "", 94., 54566., 2.852, 
  0.005, 245., 0.013, 0.014, 71.4, "samples tested", "", "", "", "", "", "", 
  "", "", "", 54.63, 1.9129955*^7, 197.519, 18.1, 2.979, 1.783, 1095.042, 
  71.4, 227.349, 3.94, 4.4, 24.7, 8.704, 1.3, 64.26, 0.483}, 
 {"MWI", "Africa", "Malawi", "2020-10-07", 5803., 7., 4.286, 180., 0., 0.143, 
  303.346, 0.366, 0.224, 9.409, 0., 0.007, 0.93, "", "", "", "", "", "", "", 
  "", 161., 54727., 2.861, 0.008, 239., 0.012, 0.018, 55.8, "samples tested", 
  "", "", "", "", "", "", "", "", "", 54.63, 1.9129955*^7, 197.519, 18.1, 
  2.979, 1.783, 1095.042, 71.4, 227.349, 3.94, 4.4, 24.7, 8.704, 1.3, 64.26, 
  0.483}, {"MWI", "Africa", "Malawi", "2020-10-08", 5809., 6., 4.286, 180., 
  0., 0.143, 303.66, 0.314, 0.224, 9.409, 0., 0.007, 0.94, "", "", "", "", 
  "", "", "", "", 761., 55488., 2.901, 0.04, 279., 0.015, 0.015, 65.1, 
  "samples tested", "", "", "", "", "", "", "", "", "", 54.63, 1.9129955*^7, 
  197.519, 18.1, 2.979, 1.783, 1095.042, 71.4, 227.349, 3.94, 4.4, 24.7, 
  8.704, 1.3, 64.26, 0.483}, {"MWI", "Africa", "Malawi", "2020-10-09", 5813., 
  4., 4.286, 180., 0., 0.143, 303.869, 0.209, 0.224, 9.409, 0., 0.007, 0.94, 
  "", "", "", "", "", "", "", "", "", "", "", "", 249., 0.013, 0.017, 58.1, 
  "samples tested", "", "", "", "", "", "", "", "", "", 54.63, 1.9129955*^7, 
  197.519, 18.1, 2.979, 1.783, 1095.042, 71.4, 227.349, 3.94, 4.4, 24.7, 
  8.704, 1.3, 64.26, 0.483}, {"MWI", "Africa", "Malawi", "2020-10-10", 5821., 
  8., 5.429, 180., 0., 0.143, 304.287, 0.418, 0.284, 9.409, 0., 0.007, 0.95, 
  "", "", "", "", "", "", "", "", "", 56034., 2.929, "", 255., 0.013, 0.021, 
  47., "samples tested", "", "", "", "", "", "", "", "", "", 54.63, 
  1.9129955*^7, 197.519, 18.1, 2.979, 1.783, 1095.042, 71.4, 227.349, 3.94, 
  4.4, 24.7, 8.704, 1.3, 64.26, 0.483}, {"MWI", "Africa", "Malawi", 
  "2020-10-11", 5821., 0., 5., 180., 0., 0.143, 304.287, 0., 0.261, 9.409, 
  0., 0.007, 0.96, "", "", "", "", "", "", "", "", 101., 56135., 2.934, 
  0.005, 255., 0.013, 0.02, 51., "samples tested", "", "", "", "", "", "", 
  "", "", "", 54.63, 1.9129955*^7, 197.519, 18.1, 2.979, 1.783, 1095.042, 
  71.4, 227.349, 3.94, 4.4, 24.7, 8.704, 1.3, 64.26, 0.483}, 
 {"MWI", "Africa", "Malawi", "2020-10-12", 5824., 3., 4.286, 180., 0., 0., 
  304.444, 0.157, 0.224, 9.409, 0., 0., 0.96, "", "", "", "", "", "", "", "", 
  161., 56296., 2.943, 0.008, 261., 0.014, 0.016, 60.9, "samples tested", "", 
  "", "", "", "", "", "", "", "", 54.63, 1.9129955*^7, 197.519, 18.1, 2.979, 
  1.783, 1095.042, 71.4, 227.349, 3.94, 4.4, 24.7, 8.704, 1.3, 64.26, 0.483}, 
 {"MWI", "Africa", "Malawi", "2020-10-13", 5827., 3., 4.429, 181., 1., 0.143, 
  304.601, 0.157, 0.231, 9.462, 0.052, 0.007, 0.97, "", "", "", "", "", "", 
  "", "", 224., 56520., 2.955, 0.012, 279., 0.015, 0.016, 63., 
  "samples tested", "", "", "", "", "", "", "", "", "", 50.93, 1.9129955*^7, 
  197.519, 18.1, 2.979, 1.783, 1095.042, 71.4, 227.349, 3.94, 4.4, 24.7, 
  8.704, 1.3, 64.26, 0.483}, {"MWI", "Africa", "Malawi", "2020-10-14", 5829., 
  2., 3.714, 181., 0., 0.143, 304.705, 0.105, 0.194, 9.462, 0., 0.007, 0.99, 
  "", "", "", "", "", "", "", "", 189., 56709., 2.964, 0.01, 283., 0.015, 
  0.013, 76.2, "samples tested", "", "", "", "", "", "", "", "", "", 50.93, 
  1.9129955*^7, 197.519, 18.1, 2.979, 1.783, 1095.042, 71.4, 227.349, 3.94, 
  4.4, 24.7, 8.704, 1.3, 64.26, 0.483}, {"MWI", "Africa", "Malawi", 
  "2020-10-15", 5836., 7., 3.857, 181., 0., 0.143, 305.071, 0.366, 0.202, 
  9.462, 0., 0.007, 1., "", "", "", "", "", "", "", "", 248., 56957., 2.977, 
  0.013, 210., 0.011, 0.018, 54.4, "samples tested", "", "", "", "", "", "", 
  "", "", "", 50.93, 1.9129955*^7, 197.519, 18.1, 2.979, 1.783, 1095.042, 
  71.4, 227.349, 3.94, 4.4, 24.7, 8.704, 1.3, 64.26, 0.483}, 
 {"MWI", "Africa", "Malawi", "2020-10-16", 5842., 6., 4.143, 181., 0., 0.143, 
  305.385, 0.314, 0.217, 9.462, 0., 0.007, 1.02, "", "", "", "", "", "", "", 
  "", 308., 57265., 2.993, 0.016, 215., 0.011, 0.019, 51.9, "samples tested", 
  "", "", "", "", "", "", "", "", "", 50.93, 1.9129955*^7, 197.519, 18.1, 
  2.979, 1.783, 1095.042, 71.4, 227.349, 3.94, 4.4, 24.7, 8.704, 1.3, 64.26, 
  0.483}, {"MWI", "Africa", "Malawi", "2020-10-17", 5852., 10., 4.429, 181., 
  0., 0.143, 305.908, 0.523, 0.231, 9.462, 0., 0.007, 1.03, "", "", "", "", 
  "", "", "", "", 406., 57671., 3.015, 0.021, 234., 0.012, 0.019, 52.8, 
  "samples tested", "", "", "", "", "", "", "", "", "", 50.93, 1.9129955*^7, 
  197.519, 18.1, 2.979, 1.783, 1095.042, 71.4, 227.349, 3.94, 4.4, 24.7, 
  8.704, 1.3, 64.26, 0.483}, {"MWI", "Africa", "Malawi", "2020-10-18", 5857., 
  5., 5.143, 181., 0., 0.143, 306.169, 0.261, 0.269, 9.462, 0., 0.007, 1.02, 
  "", "", "", "", "", "", "", "", 234., 57905., 3.027, 0.012, 253., 0.013, 
  0.02, 49.2, "samples tested", "", "", "", "", "", "", "", "", "", 50.93, 
  1.9129955*^7, 197.519, 18.1, 2.979, 1.783, 1095.042, 71.4, 227.349, 3.94, 
  4.4, 24.7, 8.704, 1.3, 64.26, 0.483}, {"MWI", "Africa", "Malawi", 
  "2020-10-19", 5860., 3., 5.143, 181., 0., 0.143, 306.326, 0.157, 0.269, 
  9.462, 0., 0.007, 1.01, "", "", "", "", "", "", "", "", 97., 58002., 3.032, 
  0.005, 244., 0.013, 0.021, 47.4, "samples tested", "", "", "", "", "", "", 
  "", "", "", 50.93, 1.9129955*^7, 197.519, 18.1, 2.979, 1.783, 1095.042, 
  71.4, 227.349, 3.94, 4.4, 24.7, 8.704, 1.3, 64.26, 0.483}, 
 {"MWI", "Africa", "Malawi", "2020-10-20", 5861., 1., 4.857, 182., 1., 0.143, 
  306.378, 0.052, 0.254, 9.514, 0.052, 0.007, 1.01, "", "", "", "", "", "", 
  "", "", 223., 58225., 3.044, 0.012, 244., 0.013, 0.02, 50.2, 
  "samples tested", "", "", "", "", "", "", "", "", "", 50.93, 1.9129955*^7, 
  197.519, 18.1, 2.979, 1.783, 1095.042, 71.4, 227.349, 3.94, 4.4, 24.7, 
  8.704, 1.3, 64.26, 0.483}, {"MWI", "Africa", "Malawi", "2020-10-21", 5864., 
  3., 5., 183., 1., 0.286, 306.535, 0.157, 0.261, 9.566, 0.052, 0.015, 1.02, 
  "", "", "", "", "", "", "", "", 273., 58498., 3.058, 0.014, 256., 0.013, 
  0.02, 51.2, "samples tested", "", "", "", "", "", "", "", "", "", 50.93, 
  1.9129955*^7, 197.519, 18.1, 2.979, 1.783, 1095.042, 71.4, 227.349, 3.94, 
  4.4, 24.7, 8.704, 1.3, 64.26, 0.483}, {"MWI", "Africa", "Malawi", 
  "2020-10-22", 5874., 10., 5.429, 183., 0., 0.286, 307.058, 0.523, 0.284, 
  9.566, 0., 0.015, 1.02, "", "", "", "", "", "", "", "", "", "", "", "", 
  285., 0.015, 0.019, 52.5, "samples tested", "", "", "", "", "", "", "", "", 
  "", 50.93, 1.9129955*^7, 197.519, 18.1, 2.979, 1.783, 1095.042, 71.4, 
  227.349, 3.94, 4.4, 24.7, 8.704, 1.3, 64.26, 0.483}, 
 {"MWI", "Africa", "Malawi", "2020-10-23", 5885., 11., 6.143, 183., 0., 
  0.286, 307.633, 0.575, 0.321, 9.566, 0., 0.015, 1.02, "", "", "", "", "", 
  "", "", "", "", 59402., 3.105, "", 305., 0.016, 0.02, 49.7, 
  "samples tested", "", "", "", "", "", "", "", "", "", 50.93, 1.9129955*^7, 
  197.519, 18.1, 2.979, 1.783, 1095.042, 71.4, 227.349, 3.94, 4.4, 24.7, 
  8.704, 1.3, 64.26, 0.483}, {"MWI", "Africa", "Malawi", "2020-10-24", 5887., 
  2., 5., 183., 0., 0.286, 307.737, 0.105, 0.261, 9.566, 0., 0.015, 1., "", 
  "", "", "", "", "", "", "", 199., 59601., 3.116, 0.01, 276., 0.014, 0.018, 
  55.2, "samples tested", "", "", "", "", "", "", "", "", "", 50.93, 
  1.9129955*^7, 197.519, 18.1, 2.979, 1.783, 1095.042, 71.4, 227.349, 3.94, 
  4.4, 24.7, 8.704, 1.3, 64.26, 0.483}, {"MWI", "Africa", "Malawi", 
  "2020-10-25", 5890., 3., 4.714, 183., 0., 0.286, 307.894, 0.157, 0.246, 
  9.566, 0., 0.015, 1., "", "", "", "", "", "", "", "", 514., 60115., 3.142, 
  0.027, 316., 0.017, 0.015, 67., "samples tested", "", "", "", "", "", "", 
  "", "", "", 50.93, 1.9129955*^7, 197.519, 18.1, 2.979, 1.783, 1095.042, 
  71.4, 227.349, 3.94, 4.4, 24.7, 8.704, 1.3, 64.26, 0.483}, 
 {"MWI", "Africa", "Malawi", "2020-10-26", 5894., 4., 4.857, 183., 0., 0.286, 
  308.103, 0.209, 0.254, 9.566, 0., 0.015, 0.99, "", "", "", "", "", "", "", 
  "", 193., 60308., 3.153, 0.01, 329., 0.017, 0.015, 67.7, "samples tested", 
  "", "", "", "", "", "", "", "", "", 50.93, 1.9129955*^7, 197.519, 18.1, 
  2.979, 1.783, 1095.042, 71.4, 227.349, 3.94, 4.4, 24.7, 8.704, 1.3, 64.26, 
  0.483}, {"MWI", "Africa", "Malawi", "2020-10-27", 5897., 3., 5.143, 183., 
  0., 0.143, 308.26, 0.157, 0.269, 9.566, 0., 0.007, 0.99, "", "", "", "", 
  "", "", "", "", 305., 60613., 3.168, 0.016, 341., 0.018, 0.015, 66.3, 
  "samples tested", "", "", "", "", "", "", "", "", "", 50.93, 1.9129955*^7, 
  197.519, 18.1, 2.979, 1.783, 1095.042, 71.4, 227.349, 3.94, 4.4, 24.7, 
  8.704, 1.3, 64.26, 0.483}, {"MWI", "Africa", "Malawi", "2020-10-28", 5904., 
  7., 5.714, 184., 1., 0.143, 308.626, 0.366, 0.299, 9.618, 0.052, 0.007, 
  0.98, "", "", "", "", "", "", "", "", 294., 60907., 3.184, 0.015, 344., 
  0.018, 0.017, 60.2, "samples tested", "", "", "", "", "", "", "", "", "", 
  50.93, 1.9129955*^7, 197.519, 18.1, 2.979, 1.783, 1095.042, 71.4, 227.349, 
  3.94, 4.4, 24.7, 8.704, 1.3, 64.26, 0.483}, {"MWI", "Africa", "Malawi", 
  "2020-10-29", 5916., 12., 6., 184., 0., 0.143, 309.253, 0.627, 0.314, 
  9.618, 0., 0.007, 0.97, "", "", "", "", "", "", "", "", 585., 61492., 
  3.214, 0.031, 363., 0.019, 0.017, 60.5, "samples tested", "", "", "", "", 
  "", "", "", "", "", 50.93, 1.9129955*^7, 197.519, 18.1, 2.979, 1.783, 
  1095.042, 71.4, 227.349, 3.94, 4.4, 24.7, 8.704, 1.3, 64.26, 0.483}, 
 {"MWI", "Africa", "Malawi", "2020-10-30", 5923., 7., 5.429, 184., 0., 0.143, 
  309.619, 0.366, 0.284, 9.618, 0., 0.007, 0.95, "", "", "", "", "", "", "", 
  "", 679., 62171., 3.25, 0.035, 396., 0.021, 0.014, 72.9, "samples tested", 
  "", "", "", "", "", "", "", "", "", 50.93, 1.9129955*^7, 197.519, 18.1, 
  2.979, 1.783, 1095.042, 71.4, 227.349, 3.94, 4.4, 24.7, 8.704, 1.3, 64.26, 
  0.483}, {"MWI", "Africa", "Malawi", "2020-10-31", 5930., 7., 6.143, 184., 
  0., 0.143, 309.985, 0.366, 0.321, 9.618, 0., 0.007, 0.93, "", "", "", "", 
  "", "", "", "", "", "", "", "", 404., 0.021, 0.015, 65.8, "samples tested", 
  "", "", "", "", "", "", "", "", "", 50.93, 1.9129955*^7, 197.519, 18.1, 
  2.979, 1.783, 1095.042, 71.4, 227.349, 3.94, 4.4, 24.7, 8.704, 1.3, 64.26, 
  0.483}, {"MWI", "Africa", "Malawi", "2020-11-01", 5932., 2., 6., 184., 0., 
  0.143, 310.09, 0.105, 0.314, 9.618, 0., 0.007, 0.9, "", "", "", "", "", "", 
  "", "", "", 62689., 3.277, "", 368., 0.019, 0.016, 61.3, "samples tested", 
  "", "", "", "", "", "", "", "", "", 50.93, 1.9129955*^7, 197.519, 18.1, 
  2.979, 1.783, 1095.042, 71.4, 227.349, 3.94, 4.4, 24.7, 8.704, 1.3, 64.26, 
  0.483}, {"MWI", "Africa", "Malawi", "2020-11-02", 5933., 1., 5.571, 184., 
  0., 0.143, 310.142, 0.052, 0.291, 9.618, 0., 0.007, 0.87, "", "", "", "", 
  "", "", "", "", 354., 63043., 3.296, 0.019, 391., 0.02, 0.014, 70.2, 
  "samples tested", "", "", "", "", "", "", "", "", "", 50.93, 1.9129955*^7, 
  197.519, 18.1, 2.979, 1.783, 1095.042, 71.4, 227.349, 3.94, 4.4, 24.7, 
  8.704, 1.3, 64.26, 0.483}, {"MWI", "Africa", "Malawi", "2020-11-03", 5934., 
  1., 5.286, 184., 0., 0.143, 310.194, 0.052, 0.276, 9.618, 0., 0.007, 0.86, 
  "", "", "", "", "", "", "", "", 462., 63505., 3.32, 0.024, 413., 0.022, 
  0.013, 78.1, "samples tested", "", "", "", "", "", "", "", "", "", 50.93, 
  1.9129955*^7, 197.519, 18.1, 2.979, 1.783, 1095.042, 71.4, 227.349, 3.94, 
  4.4, 24.7, 8.704, 1.3, 64.26, 0.483}, {"MWI", "Africa", "Malawi", 
  "2020-11-04", 5934., 0., 4.286, 184., 0., 0., 310.194, 0., 0.224, 9.618, 
  0., 0., 0.85, "", "", "", "", "", "", "", "", 159., 63664., 3.328, 0.008, 
  394., 0.021, 0.011, 91.9, "samples tested", "", "", "", "", "", "", "", "", 
  "", 50.93, 1.9129955*^7, 197.519, 18.1, 2.979, 1.783, 1095.042, 71.4, 
  227.349, 3.94, 4.4, 24.7, 8.704, 1.3, 64.26, 0.483}, 
 {"MWI", "Africa", "Malawi", "2020-11-05", 5940., 6., 3.429, 184., 0., 0., 
  310.508, 0.314, 0.179, 9.618, 0., 0., 0.85, "", "", "", "", "", "", "", "", 
  1043., 64707., 3.382, 0.055, 459., 0.024, 0.007, 133.9, "samples tested", 
  "", "", "", "", "", "", "", "", "", 50.93, 1.9129955*^7, 197.519, 18.1, 
  2.979, 1.783, 1095.042, 71.4, 227.349, 3.94, 4.4, 24.7, 8.704, 1.3, 64.26, 
  0.483}, {"MWI", "Africa", "Malawi", "2020-11-06", 5942., 2., 2.714, 184., 
  0., 0., 310.612, 0.105, 0.142, 9.618, 0., 0., 0.85, "", "", "", "", "", "", 
  "", "", 648., 65355., 3.416, 0.034, 455., 0.024, 0.006, 167.6, 
  "samples tested", "", "", "", "", "", "", "", "", "", 50.93, 1.9129955*^7, 
  197.519, 18.1, 2.979, 1.783, 1095.042, 71.4, 227.349, 3.94, 4.4, 24.7, 
  8.704, 1.3, 64.26, 0.483}, {"MWI", "Africa", "Malawi", "2020-11-07", 5948., 
  6., 2.571, 184., 0., 0., 310.926, 0.314, 0.134, 9.618, 0., 0., 0.85, "", 
  "", "", "", "", "", "", "", 546., 65901., 3.445, 0.029, 496., 0.026, 0.005, 
  192.9, "samples tested", "", "", "", "", "", "", "", "", "", 50.93, 
  1.9129955*^7, 197.519, 18.1, 2.979, 1.783, 1095.042, 71.4, 227.349, 3.94, 
  4.4, 24.7, 8.704, 1.3, 64.26, 0.483}, {"MWI", "Africa", "Malawi", 
  "2020-11-08", 5951., 3., 2.714, 184., 0., 0., 311.083, 0.157, 0.142, 9.618, 
  0., 0., 0.84, "", "", "", "", "", "", "", "", "", "", "", "", 503., 0.026, 
  0.005, 185.3, "samples tested", "", "", "", "", "", "", "", "", "", 50.93, 
  1.9129955*^7, 197.519, 18.1, 2.979, 1.783, 1095.042, 71.4, 227.349, 3.94, 
  4.4, 24.7, 8.704, 1.3, 64.26, 0.483}, {"MWI", "Africa", "Malawi", 
  "2020-11-09", 5953., 2., 2.857, 185., 1., 0.143, 311.187, 0.105, 0.149, 
  9.671, 0.052, 0.007, 0.83, "", "", "", "", "", "", "", "", "", 66516., 
  3.477, "", 496., 0.026, 0.006, 173.6, "samples tested", "", "", "", "", "", 
  "", "", "", "", 50.93, 1.9129955*^7, 197.519, 18.1, 2.979, 1.783, 1095.042, 
  71.4, 227.349, 3.94, 4.4, 24.7, 8.704, 1.3, 64.26, 0.483}, 
 {"MWI", "Africa", "Malawi", "2020-11-10", 5953., 0., 2.714, 185., 0., 0.143, 
  311.187, 0., 0.142, 9.671, 0., 0.007, 0.83, "", "", "", "", "", "", "", "", 
  303., 66819., 3.493, 0.016, 473., 0.025, 0.006, 174.3, "samples tested", 
  "", "", "", "", "", "", "", "", "", 50.93, 1.9129955*^7, 197.519, 18.1, 
  2.979, 1.783, 1095.042, 71.4, 227.349, 3.94, 4.4, 24.7, 8.704, 1.3, 64.26, 
  0.483}, {"MWI", "Africa", "Malawi", "2020-11-11", 5955., 2., 3., 185., 0., 
  0.143, 311.292, 0.105, 0.157, 9.671, 0., 0.007, 0.83, "", "", "", "", "", 
  "", "", "", 462., 67281., 3.517, 0.024, 517., 0.027, 0.006, 172.3, 
  "samples tested", "", "", "", "", "", "", "", "", "", 50.93, 1.9129955*^7, 
  197.519, 18.1, 2.979, 1.783, 1095.042, 71.4, 227.349, 3.94, 4.4, 24.7, 
  8.704, 1.3, 64.26, 0.483}, {"MWI", "Africa", "Malawi", "2020-11-12", 5958., 
  3., 2.571, 185., 0., 0.143, 311.449, 0.157, 0.134, 9.671, 0., 0.007, 0.83, 
  "", "", "", "", "", "", "", "", "", "", "", "", 414., 0.022, 0.006, 161., 
  "samples tested", "", "", "", "", "", "", "", "", "", 50.93, 1.9129955*^7, 
  197.519, 18.1, 2.979, 1.783, 1095.042, 71.4, 227.349, 3.94, 4.4, 24.7, 
  8.704, 1.3, 64.26, 0.483}, {"MWI", "Africa", "Malawi", "2020-11-13", 5962., 
  4., 2.857, 185., 0., 0.143, 311.658, 0.209, 0.149, 9.671, 0., 0.007, 0.84, 
  "", "", "", "", "", "", "", "", "", "", "", "", 368., 0.019, 0.008, 128.8, 
  "samples tested", "", "", "", "", "", "", "", "", "", 50.93, 1.9129955*^7, 
  197.519, 18.1, 2.979, 1.783, 1095.042, 71.4, 227.349, 3.94, 4.4, 24.7, 
  8.704, 1.3, 64.26, 0.483}, {"MWI", "Africa", "Malawi", "2020-11-14", 5964., 
  2., 2.286, 185., 0., 0.143, 311.762, 0.105, 0.119, 9.671, 0., 0.007, 0.84, 
  "", "", "", "", "", "", "", "", "", 68261., 3.568, "", 337., 0.018, 0.007, 
  147.4, "samples tested", "", "", "", "", "", "", "", "", "", 50.93, 
  1.9129955*^7, 197.519, 18.1, 2.979, 1.783, 1095.042, 71.4, 227.349, 3.94, 
  4.4, 24.7, 8.704, 1.3, 64.26, 0.483}, {"MWI", "Africa", "Malawi", 
  "2020-11-15", 5965., 1., 2., 185., 0., 0.143, 311.815, 0.052, 0.105, 9.671, 
  0., 0.007, 0.85, "", "", "", "", "", "", "", "", 294., 68555., 3.584, 
  0.015, 335., 0.018, 0.006, 167.5, "samples tested", "", "", "", "", "", "", 
  "", "", "", 50.93, 1.9129955*^7, 197.519, 18.1, 2.979, 1.783, 1095.042, 
  71.4, 227.349, 3.94, 4.4, 24.7, 8.704, 1.3, 64.26, 0.483}, 
 {"MWI", "Africa", "Malawi", "2020-11-16", 5971., 6., 2.571, 185., 0., 0., 
  312.128, 0.314, 0.134, 9.671, 0., 0., 0.85, "", "", "", "", "", "", "", "", 
  330., 68885., 3.601, 0.017, 338., 0.018, 0.008, 131.5, "samples tested", 
  "", "", "", "", "", "", "", "", "", 50.93, 1.9129955*^7, 197.519, 18.1, 
  2.979, 1.783, 1095.042, 71.4, 227.349, 3.94, 4.4, 24.7, 8.704, 1.3, 64.26, 
  0.483}, {"MWI", "Africa", "Malawi", "2020-11-17", 5971., 0., 2.571, 185., 
  0., 0., 312.128, 0., 0.134, 9.671, 0., 0., 0.84, "", "", "", "", "", "", 
  "", "", 513., 69398., 3.628, 0.027, 368., 0.019, 0.007, 143.1, 
  "samples tested", "", "", "", "", "", "", "", "", "", 50.93, 1.9129955*^7, 
  197.519, 18.1, 2.979, 1.783, 1095.042, 71.4, 227.349, 3.94, 4.4, 24.7, 
  8.704, 1.3, 64.26, 0.483}, {"MWI", "Africa", "Malawi", "2020-11-18", 5999., 
  28., 6.286, 185., 0., 0., 313.592, 1.464, 0.329, 9.671, 0., 0., 0.83, "", 
  "", "", "", "", "", "", "", 223., 69621., 3.639, 0.012, 334., 0.017, 0.019, 
  53.1, "samples tested", "", "", "", "", "", "", "", "", "", 50.93, 
  1.9129955*^7, 197.519, 18.1, 2.979, 1.783, 1095.042, 71.4, 227.349, 3.94, 
  4.4, 24.7, 8.704, 1.3, 64.26, 0.483}, {"MWI", "Africa", "Malawi", 
  "2020-11-19", 6002., 3., 6.286, 185., 0., 0., 313.749, 0.157, 0.329, 9.671, 
  0., 0., 0.83, "", "", "", "", "", "", "", "", 447., 70068., 3.663, 0.023, 
  351., 0.018, 0.018, 55.8, "samples tested", "", "", "", "", "", "", "", "", 
  "", 50.93, 1.9129955*^7, 197.519, 18.1, 2.979, 1.783, 1095.042, 71.4, 
  227.349, 3.94, 4.4, 24.7, 8.704, 1.3, 64.26, 0.483}, 
 {"MWI", "Africa", "Malawi", "2020-11-20", 6003., 1., 5.857, 185., 0., 0., 
  313.801, 0.052, 0.306, 9.671, 0., 0., 0.83, "", "", "", "", "", "", "", "", 
  288., 70356., 3.678, 0.015, 346., 0.018, 0.017, 59.1, "samples tested", "", 
  "", "", "", "", "", "", "", "", 50.93, 1.9129955*^7, 197.519, 18.1, 2.979, 
  1.783, 1095.042, 71.4, 227.349, 3.94, 4.4, 24.7, 8.704, 1.3, 64.26, 0.483}, 
 {"MWI", "Africa", "Malawi", "2020-11-21", 6003., 0., 5.571, 185., 0., 0., 
  313.801, 0., 0.291, 9.671, 0., 0., 0.85, "", "", "", "", "", "", "", "", 
  257., 70613., 3.691, 0.013, 336., 0.018, 0.017, 60.3, "samples tested", "", 
  "", "", "", "", "", "", "", "", 50.93, 1.9129955*^7, 197.519, 18.1, 2.979, 
  1.783, 1095.042, 71.4, 227.349, 3.94, 4.4, 24.7, 8.704, 1.3, 64.26, 0.483}, 
 {"MWI", "Africa", "Malawi", "2020-11-22", 6003., 0., 5.429, 185., 0., 0., 
  313.801, 0., 0.284, 9.671, 0., 0., 0.87, "", "", "", "", "", "", "", "", 
  "", "", "", "", 343., 0.018, 0.016, 63.2, "samples tested", "", "", "", "", 
  "", "", "", "", "", 50.93, 1.9129955*^7, 197.519, 18.1, 2.979, 1.783, 
  1095.042, 71.4, 227.349, 3.94, 4.4, 24.7, 8.704, 1.3, 64.26, 0.483}, 
 {"MWI", "Africa", "Malawi", "2020-11-23", 6009., 6., 5.429, 185., 0., 0., 
  314.115, 0.314, 0.284, 9.671, 0., 0., 0.9, "", "", "", "", "", "", "", "", 
  "", "", "", "", 344., 0.018, 0.016, 63.4, "samples tested", "", "", "", "", 
  "", "", "", "", "", 50.93, 1.9129955*^7, 197.519, 18.1, 2.979, 1.783, 
  1095.042, 71.4, 227.349, 3.94, 4.4, 24.7, 8.704, 1.3, 64.26, 0.483}, 
 {"MWI", "Africa", "Malawi", "2020-11-24", 6017., 8., 6.571, 185., 0., 0., 
  314.533, 0.418, 0.344, 9.671, 0., 0., 0.92, "", "", "", "", "", "", "", "", 
  "", "", "", "", 320., 0.017, 0.021, 48.7, "samples tested", "", "", "", "", 
  "", "", "", "", "", 50.93, 1.9129955*^7, 197.519, 18.1, 2.979, 1.783, 
  1095.042, 71.4, 227.349, 3.94, 4.4, 24.7, 8.704, 1.3, 64.26, 0.483}, 
 {"MWI", "Africa", "Malawi", "2020-11-25", 6018., 1., 2.714, 185., 0., 0., 
  314.585, 0.052, 0.142, 9.671, 0., 0., 0.92, "", "", "", "", "", "", "", "", 
  "", "", "", "", 337., 0.018, 0.008, 124.2, "samples tested", "", "", "", 
  "", "", "", "", "", "", 50.93, 1.9129955*^7, 197.519, 18.1, 2.979, 1.783, 
  1095.042, 71.4, 227.349, 3.94, 4.4, 24.7, 8.704, 1.3, 64.26, 0.483}, 
 {"MWI", "Africa", "Malawi", "2020-11-26", 6020., 2., 2.571, 185., 0., 0., 
  314.69, 0.105, 0.134, 9.671, 0., 0., 0.94, "", "", "", "", "", "", "", "", 
  "", "", "", "", 322., 0.017, 0.008, 125.2, "samples tested", "", "", "", 
  "", "", "", "", "", "", 50.93, 1.9129955*^7, 197.519, 18.1, 2.979, 1.783, 
  1095.042, 71.4, 227.349, 3.94, 4.4, 24.7, 8.704, 1.3, 64.26, 0.483}, 
 {"MWI", "Africa", "Malawi", "2020-11-27", 6024., 4., 3., 185., 0., 0., 
  314.899, 0.209, 0.157, 9.671, 0., 0., 0.96, "", "", "", "", "", "", "", "", 
  "", "", "", "", 329., 0.017, 0.009, 109.7, "samples tested", "", "", "", 
  "", "", "", "", "", "", 50.93, 1.9129955*^7, 197.519, 18.1, 2.979, 1.783, 
  1095.042, 71.4, 227.349, 3.94, 4.4, 24.7, 8.704, 1.3, 64.26, 0.483}, 
 {"MWI", "Africa", "Malawi", "2020-11-28", 6025., 1., 3.143, 185., 0., 0., 
  314.951, 0.052, 0.164, 9.671, 0., 0., 0.99, "", "", "", "", "", "", "", "", 
  "", "", "", "", 341., 0.018, 0.009, 108.5, "samples tested", "", "", "", 
  "", "", "", "", "", "", 50.93, 1.9129955*^7, 197.519, 18.1, 2.979, 1.783, 
  1095.042, 71.4, 227.349, 3.94, 4.4, 24.7, 8.704, 1.3, 64.26, 0.483}, 
 {"MWI", "Africa", "Malawi", "2020-11-29", 6025., 0., 3.143, 185., 0., 0., 
  314.951, 0., 0.164, 9.671, 0., 0., 1.02, "", "", "", "", "", "", "", "", 
  "", "", "", "", 341., 0.018, 0.009, 108.5, "samples tested", "", "", "", 
  "", "", "", "", "", "", 50.93, 1.9129955*^7, 197.519, 18.1, 2.979, 1.783, 
  1095.042, 71.4, 227.349, 3.94, 4.4, 24.7, 8.704, 1.3, 64.26, 0.483}, 
 {"MWI", "Africa", "Malawi", "2020-11-30", 6028., 3., 2.714, 185., 0., 0., 
  315.108, 0.157, 0.142, 9.671, 0., 0., 1.06, "", "", "", "", "", "", "", "", 
  "", "", "", "", 341., 0.018, 0.008, 125.6, "samples tested", "", "", "", 
  "", "", "", "", "", "", 50.93, 1.9129955*^7, 197.519, 18.1, 2.979, 1.783, 
  1095.042, 71.4, 227.349, 3.94, 4.4, 24.7, 8.704, 1.3, 64.26, 0.483}, 
 {"MWI", "Africa", "Malawi", "2020-12-01", 6028., 0., 1.571, 185., 0., 0., 
  315.108, 0., 0.082, 9.671, 0., 0., 1.1, "", "", "", "", "", "", "", "", "", 
  "", "", "", 341., 0.018, 0.005, 217.1, "samples tested", "", "", "", "", 
  "", "", "", "", "", 50.93, 1.9129955*^7, 197.519, 18.1, 2.979, 1.783, 
  1095.042, 71.4, 227.349, 3.94, 4.4, 24.7, 8.704, 1.3, 64.26, 0.483}, 
 {"MWI", "Africa", "Malawi", "2020-12-02", 6040., 12., 3.143, 185., 0., 0., 
  315.735, 0.627, 0.164, 9.671, 0., 0., 1.16, "", "", "", "", "", "", "", "", 
  "", "", "", "", 341., 0.018, 0.009, 108.5, "samples tested", "", "", "", 
  "", "", "", "", "", "", 50.93, 1.9129955*^7, 197.519, 18.1, 2.979, 1.783, 
  1095.042, 71.4, 227.349, 3.94, 4.4, 24.7, 8.704, 1.3, 64.26, 0.483}, 
 {"MWI", "Africa", "Malawi", "2020-12-03", 6043., 3., 3.286, 185., 0., 0., 
  315.892, 0.157, 0.172, 9.671, 0., 0., 1.16, "", "", "", "", "", "", "", "", 
  "", "", "", "", 341., 0.018, 0.01, 103.8, "samples tested", "", "", "", "", 
  "", "", "", "", "", 50.93, 1.9129955*^7, 197.519, 18.1, 2.979, 1.783, 
  1095.042, 71.4, 227.349, 3.94, 4.4, 24.7, 8.704, 1.3, 64.26, 0.483}, 
 {"MWI", "Africa", "Malawi", "2020-12-04", 6047., 4., 3.286, 185., 0., 0., 
  316.101, 0.209, 0.172, 9.671, 0., 0., 1.18, "", "", "", "", "", "", "", "", 
  "", "", "", "", 341., 0.018, 0.01, 103.8, "samples tested", "", "", "", "", 
  "", "", "", "", "", 50.93, 1.9129955*^7, 197.519, 18.1, 2.979, 1.783, 
  1095.042, 71.4, 227.349, 3.94, 4.4, 24.7, 8.704, 1.3, 64.26, 0.483}, 
 {"MWI", "Africa", "Malawi", "2020-12-05", 6049., 2., 3.429, 185., 0., 0., 
  316.206, 0.105, 0.179, 9.671, 0., 0., 1.2, "", "", "", "", "", "", "", "", 
  "", "", "", "", 341., 0.018, 0.01, 99.4, "samples tested", "", "", "", "", 
  "", "", "", "", "", 50.93, 1.9129955*^7, 197.519, 18.1, 2.979, 1.783, 
  1095.042, 71.4, 227.349, 3.94, 4.4, 24.7, 8.704, 1.3, 64.26, 0.483}, 
 {"MWI", "Africa", "Malawi", "2020-12-06", 6051., 2., 3.714, 185., 0., 0., 
  316.31, 0.105, 0.194, 9.671, 0., 0., 1.24, "", "", "", "", "", "", "", "", 
  "", "", "", "", 341., 0.018, 0.011, 91.8, "samples tested", "", "", "", "", 
  "", "", "", "", "", 50.93, 1.9129955*^7, 197.519, 18.1, 2.979, 1.783, 
  1095.042, 71.4, 227.349, 3.94, 4.4, 24.7, 8.704, 1.3, 64.26, 0.483}, 
 {"MWI", "Africa", "Malawi", "2020-12-07", 6051., 0., 3.286, 185., 0., 0., 
  316.31, 0., 0.172, 9.671, 0., 0., 1.27, "", "", "", "", "", "", "", "", "", 
  "", "", "", 341., 0.018, 0.01, 103.8, "samples tested", "", "", "", "", "", 
  "", "", "", "", 50.93, 1.9129955*^7, 197.519, 18.1, 2.979, 1.783, 1095.042, 
  71.4, 227.349, 3.94, 4.4, 24.7, 8.704, 1.3, 64.26, 0.483}, 
 {"MWI", "Africa", "Malawi", "2020-12-08", 6051., 0., 3.286, 186., 1., 0.143, 
  316.31, 0., 0.172, 9.723, 0.052, 0.007, 1.32, "", "", "", "", "", "", "", 
  "", "", "", "", "", 341., 0.018, 0.01, 103.8, "samples tested", "", "", "", 
  "", "", "", "", "", "", 50.93, 1.9129955*^7, 197.519, 18.1, 2.979, 1.783, 
  1095.042, 71.4, 227.349, 3.94, 4.4, 24.7, 8.704, 1.3, 64.26, 0.483}, 
 {"MWI", "Africa", "Malawi", "2020-12-09", 6051., 0., 1.571, 186., 0., 0.143, 
  316.31, 0., 0.082, 9.723, 0., 0.007, 1.38, "", "", "", "", "", "", "", "", 
  "", 76759., 4.013, "", 341., 0.018, 0.005, 217.1, "samples tested", "", "", 
  "", "", "", "", "", "", "", 50.93, 1.9129955*^7, 197.519, 18.1, 2.979, 
  1.783, 1095.042, 71.4, 227.349, 3.94, 4.4, 24.7, 8.704, 1.3, 64.26, 0.483}, 
 {"MWI", "Africa", "Malawi", "2020-12-10", 6051., 0., 1.143, 186., 0., 0.143, 
  316.31, 0., 0.06, 9.723, 0., 0.007, 1.46, "", "", "", "", "", "", "", "", 
  "", "", "", "", 359., 0.019, 0.003, 314.1, "samples tested", "", "", "", 
  "", "", "", "", "", "", 50.93, 1.9129955*^7, 197.519, 18.1, 2.979, 1.783, 
  1095.042, 71.4, 227.349, 3.94, 4.4, 24.7, 8.704, 1.3, 64.26, 0.483}, 
 {"MWI", "Africa", "Malawi", "2020-12-11", 6055., 4., 1.143, 186., 0., 0.143, 
  316.519, 0.209, 0.06, 9.723, 0., 0.007, 1.56, "", "", "", "", "", "", "", 
  "", "", 77683., 4.061, "", 376., 0.02, 0.003, 329., "samples tested", "", 
  "", "", "", "", "", "", "", "", 50.93, 1.9129955*^7, 197.519, 18.1, 2.979, 
  1.783, 1095.042, 71.4, 227.349, 3.94, 4.4, 24.7, 8.704, 1.3, 64.26, 0.483}, 
 {"MWI", "Africa", "Malawi", "2020-12-12", 6063., 8., 2., 186., 0., 0.143, 
  316.937, 0.418, 0.105, 9.723, 0., 0.007, 1.66, "", "", "", "", "", "", "", 
  "", "", "", "", "", 371., 0.019, 0.005, 185.5, "samples tested", "", "", 
  "", "", "", "", "", "", "", 50.93, 1.9129955*^7, 197.519, 18.1, 2.979, 
  1.783, 1095.042, 71.4, 227.349, 3.94, 4.4, 24.7, 8.704, 1.3, 64.26, 0.483}, 
 {"MWI", "Africa", "Malawi", "2020-12-13", 6066., 3., 2.143, 187., 1., 0.286, 
  317.094, 0.157, 0.112, 9.775, 0.052, 0.015, 1.73, "", "", "", "", "", "", 
  "", "", "", "", "", "", 366., 0.019, 0.006, 170.8, "samples tested", "", 
  "", "", "", "", "", "", "", "", 50.93, 1.9129955*^7, 197.519, 18.1, 2.979, 
  1.783, 1095.042, 71.4, 227.349, 3.94, 4.4, 24.7, 8.704, 1.3, 64.26, 0.483}, 
 {"MWI", "Africa", "Malawi", "2020-12-14", 6070., 4., 2.714, 187., 0., 0.286, 
  317.303, 0.209, 0.142, 9.775, 0., 0.015, 1.81, "", "", "", "", "", "", "", 
  "", "", "", "", "", 362., 0.019, 0.007, 133.4, "samples tested", "", "", 
  "", "", "", "", "", "", "", 50.93, 1.9129955*^7, 197.519, 18.1, 2.979, 
  1.783, 1095.042, 71.4, 227.349, 3.94, 4.4, 24.7, 8.704, 1.3, 64.26, 0.483}, 
 {"MWI", "Africa", "Malawi", "2020-12-15", 6080., 10., 4.143, 187., 0., 
  0.143, 317.826, 0.523, 0.217, 9.775, 0., 0.007, 1.89, "", "", "", "", "", 
  "", "", "", "", "", "", "", 357., 0.019, 0.012, 86.2, "samples tested", "", 
  "", "", "", "", "", "", "", "", 50.93, 1.9129955*^7, 197.519, 18.1, 2.979, 
  1.783, 1095.042, 71.4, 227.349, 3.94, 4.4, 24.7, 8.704, 1.3, 64.26, 0.483}, 
 {"MWI", "Africa", "Malawi", "2020-12-16", 6091., 11., 5.714, 187., 0., 
  0.143, 318.401, 0.575, 0.299, 9.775, 0., 0.007, 1.95, "", "", "", "", "", 
  "", "", "", "", 79223., 4.141, "", 352., 0.018, 0.016, 61.6, 
  "samples tested", "", "", "", "", "", "", "", "", "", 50.93, 1.9129955*^7, 
  197.519, 18.1, 2.979, 1.783, 1095.042, 71.4, 227.349, 3.94, 4.4, 24.7, 
  8.704, 1.3, 64.26, 0.483}, {"MWI", "Africa", "Malawi", "2020-12-17", 6138., 
  47., 12.429, 187., 0., 0.143, 320.858, 2.457, 0.65, 9.775, 0., 0.007, 2., 
  "", "", "", "", "", "", "", "", "", "", "", "", 397., 0.021, 0.031, 31.9, 
  "samples tested", "", "", "", "", "", "", "", "", "", 50.93, 1.9129955*^7, 
  197.519, 18.1, 2.979, 1.783, 1095.042, 71.4, 227.349, 3.94, 4.4, 24.7, 
  8.704, 1.3, 64.26, 0.483}, {"MWI", "Africa", "Malawi", "2020-12-18", 6148., 
  10., 13.286, 187., 0., 0.143, 321.381, 0.523, 0.694, 9.775, 0., 0.007, 
  1.97, "", "", "", "", "", "", "", "", "", 80778., 4.223, "", 442., 0.023, 
  0.03, 33.3, "samples tested", "", "", "", "", "", "", "", "", "", 50.93, 
  1.9129955*^7, 197.519, 18.1, 2.979, 1.783, 1095.042, 71.4, 227.349, 3.94, 
  4.4, 24.7, 8.704, 1.3, 64.26, 0.483}, {"MWI", "Africa", "Malawi", 
  "2020-12-19", 6153., 5., 12.857, 187., 0., 0.143, 321.642, 0.261, 0.672, 
  9.775, 0., 0.007, 1.96, "", "", "", "", "", "", "", "", "", "", "", "", 
  454., 0.024, 0.028, 35.3, "samples tested", "", "", "", "", "", "", "", "", 
  "", 50.93, 1.9129955*^7, 197.519, 18.1, 2.979, 1.783, 1095.042, 71.4, 
  227.349, 3.94, 4.4, 24.7, 8.704, 1.3, 64.26, 0.483}, 
 {"MWI", "Africa", "Malawi", "2020-12-20", 6161., 8., 13.571, 187., 0., 0., 
  322.06, 0.418, 0.709, 9.775, 0., 0., 1.96, "", "", "", "", "", "", "", "", 
  "", "", "", "", 465., 0.024, 0.029, 34.3, "samples tested", "", "", "", "", 
  "", "", "", "", "", 50.93, 1.9129955*^7, 197.519, 18.1, 2.979, 1.783, 
  1095.042, 71.4, 227.349, 3.94, 4.4, 24.7, 8.704, 1.3, 64.26, 0.483}, 
 {"MWI", "Africa", "Malawi", "2020-12-21", 6202., 41., 18.857, 187., 0., 0., 
  324.204, 2.143, 0.986, 9.775, 0., 0., 1.98, "", "", "", "", "", "", "", "", 
  "", 81943., 4.283, "", 477., 0.025, 0.04, 25.3, "samples tested", "", "", 
```
