## Supplementary material for "Modeling the waves of Covid-19": forecasting program for later stages: world-6-7.txt (part 21 of 37)

```
  "", "", "", "", "", "", "", 50.93, 1.9129955*^7, 197.519, 18.1, 2.979, 
  1.783, 1095.042, 71.4, 227.349, 3.94, 4.4, 24.7, 8.704, 1.3, 64.26, 0.483}, 
 {"MWI", "Africa", "Malawi", "2020-12-22", 6248., 46., 24., 187., 0., 0., 
  326.608, 2.405, 1.255, 9.775, 0., 0., 1.96, "", "", "", "", "", "", "", "", 
  "", "", "", "", 486., 0.025, 0.049, 20.2, "samples tested", "", "", "", "", 
  "", "", "", "", "", 50.93, 1.9129955*^7, 197.519, 18.1, 2.979, 1.783, 
  1095.042, 71.4, 227.349, 3.94, 4.4, 24.7, 8.704, 1.3, 64.26, 0.483}, 
 {"MWI", "Africa", "Malawi", "2020-12-23", 6261., 13., 24.286, 187., 0., 0., 
  327.288, 0.68, 1.27, 9.775, 0., 0., 1.93, "", "", "", "", "", "", "", "", 
  "", "", "", "", 496., 0.026, 0.049, 20.4, "samples tested", "", "", "", "", 
  "", "", "", "", "", 48.15, 1.9129955*^7, 197.519, 18.1, 2.979, 1.783, 
  1095.042, 71.4, 227.349, 3.94, 4.4, 24.7, 8.704, 1.3, 64.26, 0.483}, 
 {"MWI", "Africa", "Malawi", "2020-12-24", 6277., 16., 19.857, 187., 0., 0., 
  328.124, 0.836, 1.038, 9.775, 0., 0., 1.91, "", "", "", "", "", "", "", "", 
  "", "", "", "", 439., 0.023, 0.045, 22.1, "samples tested", "", "", "", "", 
  "", "", "", "", "", 48.15, 1.9129955*^7, 197.519, 18.1, 2.979, 1.783, 
  1095.042, 71.4, 227.349, 3.94, 4.4, 24.7, 8.704, 1.3, 64.26, 0.483}, 
 {"MWI", "Africa", "Malawi", "2020-12-25", 6339., 62., 27.286, 187., 0., 0., 
  331.365, 3.241, 1.426, 9.775, 0., 0., 1.92, "", "", "", "", "", "", "", "", 
  "", 83451., 4.362, "", 382., 0.02, 0.071, 14., "samples tested", "", "", 
  "", "", "", "", "", "", "", 48.15, 1.9129955*^7, 197.519, 18.1, 2.979, 
  1.783, 1095.042, 71.4, 227.349, 3.94, 4.4, 24.7, 8.704, 1.3, 64.26, 0.483}, 
 {"MWI", "Africa", "Malawi", "2020-12-26", 6343., 4., 27.143, 188., 1., 
  0.143, 331.574, 0.209, 1.419, 9.828, 0.052, 0.007, 1.91, "", "", "", "", 
  "", "", "", "", "", "", "", "", 356., 0.019, 0.076, 13.1, "samples tested", 
  "", "", "", "", "", "", "", "", "", 48.15, 1.9129955*^7, 197.519, 18.1, 
  2.979, 1.783, 1095.042, 71.4, 227.349, 3.94, 4.4, 24.7, 8.704, 1.3, 64.26, 
  0.483}, {"MWI", "Africa", "Malawi", "2020-12-27", 6354., 11., 27.571, 188., 
  0., 0.143, 332.149, 0.575, 1.441, 9.828, 0., 0.007, 1.91, "", "", "", "", 
  "", "", "", "", "", "", "", "", 331., 0.017, 0.083, 12., "samples tested", 
  "", "", "", "", "", "", "", "", "", 48.15, 1.9129955*^7, 197.519, 18.1, 
  2.979, 1.783, 1095.042, 71.4, 227.349, 3.94, 4.4, 24.7, 8.704, 1.3, 64.26, 
  0.483}, {"MWI", "Africa", "Malawi", "2020-12-28", 6377., 23., 25., 188., 
  0., 0.143, 333.352, 1.202, 1.307, 9.828, 0., 0.007, 1.93, "", "", "", "", 
  "", "", "", "", "", 84080., 4.395, "", 305., 0.016, 0.082, 12.2, 
  "samples tested", "", "", "", "", "", "", "", "", "", 48.15, 1.9129955*^7, 
  197.519, 18.1, 2.979, 1.783, 1095.042, 71.4, 227.349, 3.94, 4.4, 24.7, 
  8.704, 1.3, 64.26, 0.483}, {"MWI", "Africa", "Malawi", "2020-12-29", 6388., 
  11., 20., 188., 0., 0.143, 333.927, 0.575, 1.045, 9.828, 0., 0.007, 1.96, 
  "", "", "", "", "", "", "", "", "", "", "", "", 271., 0.014, 0.074, 13.6, 
  "samples tested", "", "", "", "", "", "", "", "", "", 48.15, 1.9129955*^7, 
  197.519, 18.1, 2.979, 1.783, 1095.042, 71.4, 227.349, 3.94, 4.4, 24.7, 
  8.704, 1.3, 64.26, 0.483}, {"MWI", "Africa", "Malawi", "2020-12-30", 6471., 
  83., 30., 189., 1., 0.286, 338.265, 4.339, 1.568, 9.88, 0.052, 0.015, 2.01, 
  "", "", "", "", "", "", "", "", "", 84352., 4.409, "", 236., 0.012, 0.127, 
  7.9, "samples tested", "", "", "", "", "", "", "", "", "", 48.15, 
  1.9129955*^7, 197.519, 18.1, 2.979, 1.783, 1095.042, 71.4, 227.349, 3.94, 
  4.4, 24.7, 8.704, 1.3, 64.26, 0.483}, {"MWI", "Africa", "Malawi", 
  "2020-12-31", 6583., 112., 43.714, 189., 0., 0.286, 344.12, 5.855, 2.285, 
  9.88, 0., 0.015, 2.02, "", "", "", "", "", "", "", "", "", "", "", "", 
  261., 0.014, 0.167, 6., "samples tested", "", "", "", "", "", "", "", "", 
  "", 48.15, 1.9129955*^7, 197.519, 18.1, 2.979, 1.783, 1095.042, 71.4, 
  227.349, 3.94, 4.4, 24.7, 8.704, 1.3, 64.26, 0.483}, 
 {"MWI", "Africa", "Malawi", "2021-01-01", 6684., 101., 49.286, 191., 2., 
  0.571, 349.4, 5.28, 2.576, 9.984, 0.105, 0.03, 2.02, "", "", "", "", "", 
  "", "", "", "", 85449., 4.467, "", 285., 0.015, 0.173, 5.8, 
  "samples tested", "", "", "", "", "", "", "", "", "", 48.15, 1.9129955*^7, 
  197.519, 18.1, 2.979, 1.783, 1095.042, 71.4, 227.349, 3.94, 4.4, 24.7, 
  8.704, 1.3, 64.26, 0.483}, {"MWI", "Africa", "Malawi", "2021-01-02", 6712., 
  28., 52.714, 192., 1., 0.571, 350.863, 1.464, 2.756, 10.037, 0.052, 0.03, 
  2.02, "", "", "", "", "", "", "", "", "", "", "", "", 365., 0.019, 0.144, 
  6.9, "samples tested", "", "", "", "", "", "", "", "", "", 48.15, 
  1.9129955*^7, 197.519, 18.1, 2.979, 1.783, 1095.042, 71.4, 227.349, 3.94, 
  4.4, 24.7, 8.704, 1.3, 64.26, 0.483}, {"MWI", "Africa", "Malawi", 
  "2021-01-03", 6844., 132., 70., 195., 3., 1., 357.764, 6.9, 3.659, 10.193, 
  0.157, 0.052, 2.03, "", "", "", "", "", "", "", "", "", "", "", "", 445., 
  0.023, 0.157, 6.4, "samples tested", "", "", "", "", "", "", "", "", "", 
  48.15, 1.9129955*^7, 197.519, 18.1, 2.979, 1.783, 1095.042, 71.4, 227.349, 
  3.94, 4.4, 24.7, 8.704, 1.3, 64.26, 0.483}, {"MWI", "Africa", "Malawi", 
  "2021-01-04", 6935., 91., 79.714, 196., 1., 1.143, 362.52, 4.757, 4.167, 
  10.246, 0.052, 0.06, 2.03, "", "", "", "", "", "", "", "", "", 87749., 
  4.587, "", 524., 0.027, 0.152, 6.6, "samples tested", "", "", "", "", "", 
  "", "", "", "", 44.44, 1.9129955*^7, 197.519, 18.1, 2.979, 1.783, 1095.042, 
  71.4, 227.349, 3.94, 4.4, 24.7, 8.704, 1.3, 64.26, 0.483}, 
 {"MWI", "Africa", "Malawi", "2021-01-05", 7110., 175., 103.143, 199., 3., 
  1.571, 371.668, 9.148, 5.392, 10.403, 0.157, 0.082, 2.03, "", "", "", "", 
  "", "", "", "", "", "", "", "", 568., 0.03, 0.182, 5.5, "samples tested", 
  "", "", "", "", "", "", "", "", "", 44.44, 1.9129955*^7, 197.519, 18.1, 
  2.979, 1.783, 1095.042, 71.4, 227.349, 3.94, 4.4, 24.7, 8.704, 1.3, 64.26, 
  0.483}, {"MWI", "Africa", "Malawi", "2021-01-06", 7337., 227., 123.714, 
  199., 0., 1.429, 383.535, 11.866, 6.467, 10.403, 0., 0.075, 2.02, "", "", 
  "", "", "", "", "", "", "", 88638., 4.633, "", 612., 0.032, 0.202, 4.9, 
  "samples tested", "", "", "", "", "", "", "", "", "", 44.44, 1.9129955*^7, 
  197.519, 18.1, 2.979, 1.783, 1095.042, 71.4, 227.349, 3.94, 4.4, 24.7, 
  8.704, 1.3, 64.26, 0.483}, {"MWI", "Africa", "Malawi", "2021-01-07", 7611., 
  274., 146.857, 203., 4., 2., 397.858, 14.323, 7.677, 10.612, 0.209, 0.105, 
  2., "", "", "", "", "", "", "", "", "", "", "", "", 708., 0.037, 0.207, 
  4.8, "samples tested", "", "", "", "", "", "", "", "", "", 44.44, 
  1.9129955*^7, 197.519, 18.1, 2.979, 1.783, 1095.042, 71.4, 227.349, 3.94, 
  4.4, 24.7, 8.704, 1.3, 64.26, 0.483}, {"MWI", "Africa", "Malawi", 
  "2021-01-08", 7925., 314., 177.286, 208., 5., 2.429, 414.272, 16.414, 
  9.267, 10.873, 0.261, 0.127, 1.97, "", "", "", "", "", "", "", "", "", 
  91068., 4.76, "", 803., 0.042, 0.221, 4.5, "samples tested", "", "", "", 
  "", "", "", "", "", "", 44.44, 1.9129955*^7, 197.519, 18.1, 2.979, 1.783, 
  1095.042, 71.4, 227.349, 3.94, 4.4, 24.7, 8.704, 1.3, 64.26, 0.483}, 
 {"MWI", "Africa", "Malawi", "2021-01-09", 8306., 381., 227.714, 220., 12., 
  4., 434.188, 19.916, 11.904, 11.5, 0.627, 0.209, 1.95, "", "", "", "", "", 
  "", "", "", "", "", "", "", 915., 0.048, 0.249, 4., "samples tested", "", 
  "", "", "", "", "", "", "", "", 44.44, 1.9129955*^7, 197.519, 18.1, 2.979, 
  1.783, 1095.042, 71.4, 227.349, 3.94, 4.4, 24.7, 8.704, 1.3, 64.26, 0.483}, 
 {"MWI", "Africa", "Malawi", "2021-01-10", 8575., 269., 247.286, 225., 5., 
  4.286, 448.25, 14.062, 12.927, 11.762, 0.261, 0.224, 1.92, "", "", "", "", 
  "", "", "", "", "", "", "", "", 1028., 0.054, 0.241, 4.2, "samples tested", 
  "", "", "", "", "", "", "", "", "", 44.44, 1.9129955*^7, 197.519, 18.1, 
  2.979, 1.783, 1095.042, 71.4, 227.349, 3.94, 4.4, 24.7, 8.704, 1.3, 64.26, 
  0.483}, {"MWI", "Africa", "Malawi", "2021-01-11", 9027., 452., 298.857, 
  235., 10., 5.571, 471.878, 23.628, 15.622, 12.284, 0.523, 0.291, 1.88, "", 
  "", "", "", "", "", "", "", "", 95736., 5.005, "", 1141., 0.06, 0.262, 3.8, 
  "samples tested", "", "", "", "", "", "", "", "", "", 44.44, 1.9129955*^7, 
  197.519, 18.1, 2.979, 1.783, 1095.042, 71.4, 227.349, 3.94, 4.4, 24.7, 
  8.704, 1.3, 64.26, 0.483}, {"MWI", "Africa", "Malawi", "2021-01-12", 9027., 
  0., 273.857, 235., 0., 5.143, 471.878, 0., 14.316, 12.284, 0., 0.269, 1.84, 
  "", "", "", "", "", "", "", "", "", "", "", "", 1258., 0.066, 0.218, 4.6, 
  "samples tested", "", "", "", "", "", "", "", "", "", 14.81, 1.9129955*^7, 
  197.519, 18.1, 2.979, 1.783, 1095.042, 71.4, 227.349, 3.94, 4.4, 24.7, 
  8.704, 1.3, 64.26, 0.483}, {"MWI", "Africa", "Malawi", "2021-01-13", 9400., 
  373., 294.714, 254., 19., 7.857, 491.376, 19.498, 15.406, 13.278, 0.993, 
  0.411, 1.83, "", "", "", "", "", "", "", "", "", "", "", "", 1376., 0.072, 
  0.214, 4.7, "samples tested", "", "", "", "", "", "", "", "", "", 25.93, 
  1.9129955*^7, 197.519, 18.1, 2.979, 1.783, 1095.042, 71.4, 227.349, 3.94, 
  4.4, 24.7, 8.704, 1.3, 64.26, 0.483}, {"MWI", "Africa", "Malawi", 
  "2021-01-14", 9991., 591., 340., 275., 21., 10.286, 522.27, 30.894, 17.773, 
  14.375, 1.098, 0.538, 1.81, "", "", "", "", "", "", "", "", "", "", "", "", 
  1383., 0.072, 0.246, 4.1, "samples tested", "", "", "", "", "", "", "", "", 
  "", 25.93, 1.9129955*^7, 197.519, 18.1, 2.979, 1.783, 1095.042, 71.4, 
  227.349, 3.94, 4.4, 24.7, 8.704, 1.3, 64.26, 0.483}, 
 {"MWI", "Africa", "Malawi", "2021-01-15", 11223., 1232., 471.143, 291., 16., 
  11.857, 586.672, 64.402, 24.629, 15.212, 0.836, 0.62, 1.79, "", "", "", "", 
  "", "", "", "", "", 100801., 5.269, "", 1390., 0.073, 0.339, 3., 
  "samples tested", "", "", "", "", "", "", "", "", "", 25.93, 1.9129955*^7, 
  197.519, 18.1, 2.979, 1.783, 1095.042, 71.4, 227.349, 3.94, 4.4, 24.7, 
  8.704, 1.3, 64.26, 0.483}, {"MWI", "Africa", "Malawi", "2021-01-16", 
  11785., 562., 497., 300., 9., 11.429, 616.05, 29.378, 25.98, 15.682, 0.47, 
  0.597, 1.74, "", "", "", "", "", "", "", "", "", "", "", "", 1509., 0.079, 
  0.329, 3., "samples tested", "", "", "", "", "", "", "", "", "", 25.93, 
  1.9129955*^7, 197.519, 18.1, 2.979, 1.783, 1095.042, 71.4, 227.349, 3.94, 
  4.4, 24.7, 8.704, 1.3, 64.26, 0.483}, {"MWI", "Africa", "Malawi", 
  "2021-01-17", 12470., 685., 556.429, 314., 14., 12.714, 651.857, 35.808, 
  29.087, 16.414, 0.732, 0.665, 1.69, "", "", "", "", "", "", "", "", "", "", 
  "", "", 1628., 0.085, 0.342, 2.9, "samples tested", "", "", "", "", "", "", 
  "", "", "", 51.85, 1.9129955*^7, 197.519, 18.1, 2.979, 1.783, 1095.042, 
  71.4, 227.349, 3.94, 4.4, 24.7, 8.704, 1.3, 64.26, 0.483}, 
 {"MWI", "Africa", "Malawi", "2021-01-18", 13027., 557., 571.429, 321., 7., 
  12.286, 680.974, 29.117, 29.871, 16.78, 0.366, 0.642, 1.64, "", "", "", "", 
  "", "", "", "", "", "", "", "", 1747., 0.091, 0.327, 3.1, "samples tested", 
  "", "", "", "", "", "", "", "", "", 51.85, 1.9129955*^7, 197.519, 18.1, 
  2.979, 1.783, 1095.042, 71.4, 227.349, 3.94, 4.4, 24.7, 8.704, 1.3, 64.26, 
  0.483}, {"MWI", "Africa", "Malawi", "2021-01-19", 13880., 853., 693.286, 
  336., 15., 14.429, 725.564, 44.59, 36.241, 17.564, 0.784, 0.754, 1.6, "", 
  "", "", "", "", "", "", "", "", "", "", "", 1907., 0.1, 0.364, 2.8, 
  "samples tested", "", "", "", "", "", "", "", "", "", 51.85, 1.9129955*^7, 
  197.519, 18.1, 2.979, 1.783, 1095.042, 71.4, 227.349, 3.94, 4.4, 24.7, 
  8.704, 1.3, 64.26, 0.483}, {"MWI", "Africa", "Malawi", "2021-01-20", 
  14851., 971., 778.714, 353., 17., 14.143, 776.322, 50.758, 40.707, 18.453, 
  0.889, 0.739, 1.55, "", "", "", "", "", "", "", "", "", 112736., 5.893, "", 
  2067., 0.108, 0.377, 2.7, "samples tested", "", "", "", "", "", "", "", "", 
  "", 51.85, 1.9129955*^7, 197.519, 18.1, 2.979, 1.783, 1095.042, 71.4, 
  227.349, 3.94, 4.4, 24.7, 8.704, 1.3, 64.26, 0.483}, 
 {"MWI", "Africa", "Malawi", "2021-01-21", 16049., 1198., 865.429, 396., 43., 
  17.286, 838.946, 62.624, 45.239, 20.701, 2.248, 0.904, 1.5, "", "", "", "", 
  "", "", "", "", "", "", "", "", 2297., 0.12, 0.377, 2.7, "samples tested", 
  "", "", "", "", "", "", "", "", "", 51.85, 1.9129955*^7, 197.519, 18.1, 
  2.979, 1.783, 1095.042, 71.4, 227.349, 3.94, 4.4, 24.7, 8.704, 1.3, 64.26, 
  0.483}, {"MWI", "Africa", "Malawi", "2021-01-22", 17365., 1316., 877.429, 
  445., 49., 22., 907.739, 68.793, 45.867, 23.262, 2.561, 1.15, 1.45, "", "", 
  "", "", "", "", "", "", "", 118488., 6.194, "", 2527., 0.132, 0.347, 2.9, 
  "samples tested", "", "", "", "", "", "", "", "", "", 51.85, 1.9129955*^7, 
  197.519, 18.1, 2.979, 1.783, 1095.042, 71.4, 227.349, 3.94, 4.4, 24.7, 
  8.704, 1.3, 64.26, 0.483}, {"MWI", "Africa", "Malawi", "2021-01-23", 
  18439., 1074., 950.571, 470., 25., 24.286, 963.881, 56.142, 49.69, 24.569, 
  1.307, 1.27, 1.39, "", "", "", "", "", "", "", "", "", "", "", "", 2663., 
  0.139, 0.357, 2.8, "samples tested", "", "", "", "", "", "", "", "", "", 
  51.85, 1.9129955*^7, 197.519, 18.1, 2.979, 1.783, 1095.042, 71.4, 227.349, 
  3.94, 4.4, 24.7, 8.704, 1.3, 64.26, 0.483}, {"MWI", "Africa", "Malawi", 
  "2021-01-24", 19395., 956., 989.286, 508., 38., 27.714, 1013.855, 49.974, 
  51.714, 26.555, 1.986, 1.449, 1.34, "", "", "", "", "", "", "", "", "", "", 
  "", "", 2799., 0.146, 0.353, 2.8, "samples tested", "", "", "", "", "", "", 
  "", "", "", 51.85, 1.9129955*^7, 197.519, 18.1, 2.979, 1.783, 1095.042, 
  71.4, 227.349, 3.94, 4.4, 24.7, 8.704, 1.3, 64.26, 0.483}, 
 {"MWI", "Africa", "Malawi", "2021-01-25", 19987., 592., 994.286, 518., 10., 
  28.143, 1044.801, 30.946, 51.975, 27.078, 0.523, 1.471, 1.28, "", "", "", 
  "", "", "", "", "", "", 128509., 6.718, "", 2935., 0.153, 0.339, 3., 
  "samples tested", "", "", "", "", "", "", "", "", "", 51.85, 1.9129955*^7, 
  197.519, 18.1, 2.979, 1.783, 1095.042, 71.4, 227.349, 3.94, 4.4, 24.7, 
  8.704, 1.3, 64.26, 0.483}, {"MWI", "Africa", "Malawi", "2021-01-26", 
  20830., 843., 992.857, 540., 22., 29.143, 1088.868, 44.067, 51.901, 28.228, 
  1.15, 1.523, 1.23, "", "", "", "", "", "", "", "", "", "", "", "", 2909., 
  0.152, 0.341, 2.9, "samples tested", "", "", "", "", "", "", "", "", "", 
  51.85, 1.9129955*^7, 197.519, 18.1, 2.979, 1.783, 1095.042, 71.4, 227.349, 
  3.94, 4.4, 24.7, 8.704, 1.3, 64.26, 0.483}, {"MWI", "Africa", "Malawi", 
  "2021-01-27", 21660., 830., 972.714, 555., 15., 28.857, 1132.256, 43.387, 
  50.848, 29.012, 0.784, 1.508, 1.17, "", "", "", "", "", "", "", "", "", 
  132915., 6.948, "", 2883., 0.151, 0.337, 3., "samples tested", "", "", "", 
  "", "", "", "", "", "", 51.85, 1.9129955*^7, 197.519, 18.1, 2.979, 1.783, 
  1095.042, 71.4, 227.349, 3.94, 4.4, 24.7, 8.704, 1.3, 64.26, 0.483}, 
 {"MWI", "Africa", "Malawi", "2021-01-28", 22304., 644., 893.571, 628., 73., 
  33.143, 1165.92, 33.664, 46.711, 32.828, 3.816, 1.733, 1.12, "", "", "", 
  "", "", "", "", "", "", "", "", "", 2794., 0.146, 0.32, 3.1, 
  "samples tested", "", "", "", "", "", "", "", "", "", 51.85, 1.9129955*^7, 
  197.519, 18.1, 2.979, 1.783, 1095.042, 71.4, 227.349, 3.94, 4.4, 24.7, 
  8.704, 1.3, 64.26, 0.483}, {"MWI", "Africa", "Malawi", "2021-01-29", 
  23020., 716., 807.857, 643., 15., 28.286, 1203.348, 37.428, 42.23, 33.612, 
  0.784, 1.479, 1.08, "", "", "", "", "", "", "", "", "", "", "", "", 2705., 
  0.141, 0.299, 3.3, "samples tested", "", "", "", "", "", "", "", "", "", 
  51.85, 1.9129955*^7, 197.519, 18.1, 2.979, 1.783, 1095.042, 71.4, 227.349, 
  3.94, 4.4, 24.7, 8.704, 1.3, 64.26, 0.483}, {"MWI", "Africa", "Malawi", 
  "2021-01-30", 23497., 477., 722.571, 687., 44., 31., 1228.283, 24.935, 
  37.772, 35.912, 2.3, 1.62, 1.04, "", "", "", "", "", "", "", "", "", "", 
  "", "", 2550., 0.133, 0.283, 3.5, "samples tested", "", "", "", "", "", "", 
  "", "", "", 51.85, 1.9129955*^7, 197.519, 18.1, 2.979, 1.783, 1095.042, 
  71.4, 227.349, 3.94, 4.4, 24.7, 8.704, 1.3, 64.26, 0.483}, 
 {"MWI", "Africa", "Malawi", "2021-01-31", 23963., 466., 652.571, 702., 15., 
  27.714, 1252.643, 24.36, 34.113, 36.696, 0.784, 1.449, 1.01, "", "", "", 
  "", "", "", "", "", "", "", "", "", 2395., 0.125, 0.272, 3.7, 
  "samples tested", "", "", "", "", "", "", "", "", "", 51.85, 1.9129955*^7, 
  197.519, 18.1, 2.979, 1.783, 1095.042, 71.4, 227.349, 3.94, 4.4, 24.7, 
  8.704, 1.3, 64.26, 0.483}, {"MWI", "Africa", "Malawi", "2021-02-01", 
  24365., 402., 625.429, 712., 10., 27.714, 1273.657, 21.014, 32.694, 37.219, 
  0.523, 1.449, 0.98, "", "", "", "", "", "", "", "", "", 144185., 7.537, "", 
  2239., 0.117, 0.279, 3.6, "samples tested", "", "", "", "", "", "", "", "", 
  "", 51.85, 1.9129955*^7, 197.519, 18.1, 2.979, 1.783, 1095.042, 71.4, 
  227.349, 3.94, 4.4, 24.7, 8.704, 1.3, 64.26, 0.483}, 
 {"MWI", "Africa", "Malawi", "2021-02-02", 24903., 538., 581.857, 726., 14., 
  26.571, 1301.78, 28.123, 30.416, 37.951, 0.732, 1.389, 0.95, "", "", "", 
  "", "", "", "", "", "", "", "", "", 2031., 0.106, 0.286, 3.5, 
  "samples tested", "", "", "", "", "", "", "", "", "", 51.85, 1.9129955*^7, 
  197.519, 18.1, 2.979, 1.783, 1095.042, 71.4, 227.349, 3.94, 4.4, 24.7, 
  8.704, 1.3, 64.26, 0.483}, {"MWI", "Africa", "Malawi", "2021-02-03", 
  25449., 546., 541.286, 761., 35., 29.429, 1330.322, 28.542, 28.295, 39.781, 
  1.83, 1.538, 0.92, "", "", "", "", "", "", "", "", "", 145679., 7.615, "", 
  1823., 0.095, 0.297, 3.4, "samples tested", "", "", "", "", "", "", "", "", 
  "", 51.85, 1.9129955*^7, 197.519, 18.1, 2.979, 1.783, 1095.042, 71.4, 
  227.349, 3.94, 4.4, 24.7, 8.704, 1.3, 64.26, 0.483}, 
 {"MWI", "Africa", "Malawi", "2021-02-04", 25884., 435., 511.429, 779., 18., 
  21.571, 1353.061, 22.739, 26.734, 40.721, 0.941, 1.128, 0.9, "", "", "", 
  "", "", "", "", "", "", "", "", "", 1836., 0.096, 0.279, 3.6, 
  "samples tested", "", "", "", "", "", "", "", "", "", 51.85, 1.9129955*^7, 
  197.519, 18.1, 2.979, 1.783, 1095.042, 71.4, 227.349, 3.94, 4.4, 24.7, 
  8.704, 1.3, 64.26, 0.483}, {"MWI", "Africa", "Malawi", "2021-02-05", 
  26360., 476., 477.143, 779., 0., 19.429, 1377.944, 24.882, 24.942, 40.721, 
  0., 1.016, 0.87, "", "", "", "", "", "", "", "", "", "", "", "", 1848., 
  0.097, 0.258, 3.9, "samples tested", "", "", "", "", "", "", "", "", "", 
  51.85, 1.9129955*^7, 197.519, 18.1, 2.979, 1.783, 1095.042, 71.4, 227.349, 
  3.94, 4.4, 24.7, 8.704, 1.3, 64.26, 0.483}, {"MWI", "Africa", "Malawi", 
  "2021-02-06", 26875., 515., 482.571, 837., 58., 21.429, 1404.865, 26.921, 
  25.226, 43.753, 3.032, 1.12, 0.86, "", "", "", "", "", "", "", "", "", "", 
  "", "", 1861., 0.097, 0.259, 3.9, "samples tested", "", "", "", "", "", "", 
  "", "", "", 51.85, 1.9129955*^7, 197.519, 18.1, 2.979, 1.783, 1095.042, 
  71.4, 227.349, 3.94, 4.4, 24.7, 8.704, 1.3, 64.26, 0.483}, 
 {"MWI", "Africa", "Malawi", "2021-02-07", 27195., 320., 461.714, 856., 19., 
  22., 1421.592, 16.728, 24.136, 44.747, 0.993, 1.15, 0.84, "", "", "", "", 
  "", "", "", "", "", "", "", "", 1873., 0.098, 0.247, 4.1, "samples tested", 
  "", "", "", "", "", "", "", "", "", 51.85, 1.9129955*^7, 197.519, 18.1, 
  2.979, 1.783, 1095.042, 71.4, 227.349, 3.94, 4.4, 24.7, 8.704, 1.3, 64.26, 
  0.483}, {"MWI", "Africa", "Malawi", "2021-02-08", 27422., 227., 436.714, 
  874., 18., 23.143, 1433.459, 11.866, 22.829, 45.688, 0.941, 1.21, 0.82, "", 
  "", "", "", "", "", "", "", "", "", "", "", 1885., 0.099, 0.232, 4.3, 
  "samples tested", "", "", "", "", "", "", "", "", "", 51.85, 1.9129955*^7, 
  197.519, 18.1, 2.979, 1.783, 1095.042, 71.4, 227.349, 3.94, 4.4, 24.7, 
  8.704, 1.3, 64.26, 0.483}, {"MWI", "Africa", "Malawi", "2021-02-09", 
  27722., 300., 402.714, 883., 9., 22.429, 1449.141, 15.682, 21.052, 46.158, 
  0.47, 1.172, 0.8, "", "", "", "", "", "", "", "", "", "", "", "", 2113., 
  0.11, 0.191, 5.2, "samples tested", "", "", "", "", "", "", "", "", "", 
  51.85, 1.9129955*^7, 197.519, 18.1, 2.979, 1.783, 1095.042, 71.4, 227.349, 
  3.94, 4.4, 24.7, 8.704, 1.3, 64.26, 0.483}, {"MWI", "Africa", "Malawi", 
  "2021-02-10", 28050., 328., 371.571, 900., 17., 19.857, 1466.287, 17.146, 
  19.424, 47.047, 0.889, 1.038, 0.79, "", "", "", "", "", "", "", "", "", "", 
  "", "", 2341., 0.122, 0.159, 6.3, "samples tested", "", "", "", "", "", "", 
  "", "", "", 51.85, 1.9129955*^7, 197.519, 18.1, 2.979, 1.783, 1095.042, 
  71.4, 227.349, 3.94, 4.4, 24.7, 8.704, 1.3, 64.26, 0.483}, 
 {"MWI", "Africa", "Malawi", "2021-02-11", 28270., 220., 340.857, 914., 14., 
  19.286, 1477.787, 11.5, 17.818, 47.778, 0.732, 1.008, 0.77, "", "", "", "", 
  "", "", "", "", "", "", "", "", 2341., 0.122, 0.146, 6.9, "samples tested", 
  "", "", "", "", "", "", "", "", "", 51.85, 1.9129955*^7, 197.519, 18.1, 
  2.979, 1.783, 1095.042, 71.4, 227.349, 3.94, 4.4, 24.7, 8.704, 1.3, 64.26, 
  0.483}, {"MWI", "Africa", "Malawi", "2021-02-12", 28630., 360., 324.286, 
  926., 12., 21., 1496.606, 18.819, 16.952, 48.406, 0.627, 1.098, 0.77, "", 
  "", "", "", "", "", "", "", "", 166746., 8.716, "", 2341., 0.122, 0.139, 
  7.2, "samples tested", "", "", "", "", "", "", "", "", "", 51.85, 
  1.9129955*^7, 197.519, 18.1, 2.979, 1.783, 1095.042, 71.4, 227.349, 3.94, 
  4.4, 24.7, 8.704, 1.3, 64.26, 0.483}, {"MWI", "Africa", "Malawi", 
  "2021-02-13", 28876., 246., 285.857, 937., 11., 14.286, 1509.465, 12.859, 
  14.943, 48.981, 0.575, 0.747, 0.76, "", "", "", "", "", "", "", "", "", "", 
  "", "", 2242., 0.117, 0.128, 7.8, "samples tested", "", "", "", "", "", "", 
  "", "", "", 51.85, 1.9129955*^7, 197.519, 18.1, 2.979, 1.783, 1095.042, 
  71.4, 227.349, 3.94, 4.4, 24.7, 8.704, 1.3, 64.26, 0.483}, 
 {"MWI", "Africa", "Malawi", "2021-02-14", 29035., 159., 262.857, 952., 15., 
  13.714, 1517.777, 8.312, 13.741, 49.765, 0.784, 0.717, 0.76, "", "", "", 
  "", "", "", "", "", "", "", "", "", 2143., 0.112, 0.123, 8.2, 
  "samples tested", "", "", "", "", "", "", "", "", "", 51.85, 1.9129955*^7, 
  197.519, 18.1, 2.979, 1.783, 1095.042, 71.4, 227.349, 3.94, 4.4, 24.7, 
  8.704, 1.3, 64.26, 0.483}, {"MWI", "Africa", "Malawi", "2021-02-15", 
  29181., 146., 251.286, 958., 6., 12., 1525.409, 7.632, 13.136, 50.079, 
  0.314, 0.627, 0.75, "", "", "", "", "", "", "", "", "", "", "", "", 2044., 
  0.107, 0.123, 8.1, "samples tested", "", "", "", "", "", "", "", "", "", 
  51.85, 1.9129955*^7, 197.519, 18.1, 2.979, 1.783, 1095.042, 71.4, 227.349, 
  3.94, 4.4, 24.7, 8.704, 1.3, 64.26, 0.483}, {"MWI", "Africa", "Malawi", 
  "2021-02-16", 29421., 240., 242.714, 968., 10., 12.143, 1537.954, 12.546, 
  12.688, 50.601, 0.523, 0.635, 0.75, "", "", "", "", "", "", "", "", "", "", 
  "", "", 1946., 0.102, 0.125, 8., "samples tested", "", "", "", "", "", "", 
  "", "", "", 51.85, 1.9129955*^7, 197.519, 18.1, 2.979, 1.783, 1095.042, 
  71.4, 227.349, 3.94, 4.4, 24.7, 8.704, 1.3, 64.26, 0.483}, 
 {"MWI", "Africa", "Malawi", "2021-02-17", 29634., 213., 226.286, 976., 8., 
  10.857, 1549.089, 11.134, 11.829, 51.019, 0.418, 0.568, 0.75, "", "", "", 
  "", "", "", "", "", "", "", "", "", 1847., 0.097, 0.123, 8.2, 
  "samples tested", "", "", "", "", "", "", "", "", "", 51.85, 1.9129955*^7, 
  197.519, 18.1, 2.979, 1.783, 1095.042, 71.4, 227.349, 3.94, 4.4, 24.7, 
  8.704, 1.3, 64.26, 0.483}, {"MWI", "Africa", "Malawi", "2021-02-18", 
  29837., 203., 223.857, 984., 8., 10., 1559.7, 10.612, 11.702, 51.438, 
  0.418, 0.523, 0.74, "", "", "", "", "", "", "", "", "", "", "", "", 1748., 
  0.091, 0.128, 7.8, "samples tested", "", "", "", "", "", "", "", "", "", 
  51.85, 1.9129955*^7, 197.519, 18.1, 2.979, 1.783, 1095.042, 71.4, 227.349, 
  3.94, 4.4, 24.7, 8.704, 1.3, 64.26, 0.483}, {"MWI", "Africa", "Malawi", 
  "2021-02-19", 30277., 440., 235.286, 997., 13., 10.143, 1582.701, 23.001, 
  12.299, 52.117, 0.68, 0.53, 0.74, "", "", "", "", "", "", "", "", "", "", 
  "", "", 1649., 0.086, 0.143, 7., "samples tested", "", "", "", "", "", "", 
  "", "", "", 51.85, 1.9129955*^7, 197.519, 18.1, 2.979, 1.783, 1095.042, 
  71.4, 227.349, 3.94, 4.4, 24.7, 8.704, 1.3, 64.26, 0.483}, 
 {"MWI", "Africa", "Malawi", "2021-02-20", 30528., 251., 236., 1004., 7., 
  9.571, 1595.822, 13.121, 12.337, 52.483, 0.366, 0.5, 0.74, "", "", "", "", 
  "", "", "", "", "", "", "", "", 1649., 0.086, 0.143, 7., "samples tested", 
  "", "", "", "", "", "", "", "", "", 51.85, 1.9129955*^7, 197.519, 18.1, 
  2.979, 1.783, 1095.042, 71.4, 227.349, 3.94, 4.4, 24.7, 8.704, 1.3, 64.26, 
  0.483}, {"MWI", "Africa", "Malawi", "2021-02-21", 30742., 214., 243.857, 
  1013., 9., 8.714, 1607.008, 11.187, 12.747, 52.954, 0.47, 0.456, 0.73, "", 
  "", "", "", "", "", "", "", "", "", "", "", 1649., 0.086, 0.148, 6.8, 
  "samples tested", "", "", "", "", "", "", "", "", "", 51.85, 1.9129955*^7, 
  197.519, 18.1, 2.979, 1.783, 1095.042, 71.4, 227.349, 3.94, 4.4, 24.7, 
  8.704, 1.3, 64.26, 0.483}, {"MWI", "Africa", "Malawi", "2021-02-22", 
  30942., 200., 251.571, 1021., 8., 9., 1617.463, 10.455, 13.151, 53.372, 
  0.418, 0.47, 0.72, "", "", "", "", "", "", "", "", "", 183239., 9.579, "", 
  1649., 0.086, 0.153, 6.6, "samples tested", "", "", "", "", "", "", "", "", 
  "", 40.74, 1.9129955*^7, 197.519, 18.1, 2.979, 1.783, 1095.042, 71.4, 
  227.349, 3.94, 4.4, 24.7, 8.704, 1.3, 64.26, 0.483}, 
 {"MWI", "Africa", "Malawi", "2021-02-23", 31106., 164., 240.714, 1024., 3., 
  8., 1626.036, 8.573, 12.583, 53.529, 0.157, 0.418, 0.71, "", "", "", "", 
  "", "", "", "", "", "", "", "", 1576., 0.082, 0.153, 6.5, "samples tested", 
  "", "", "", "", "", "", "", "", "", 40.74, 1.9129955*^7, 197.519, 18.1, 
  2.979, 1.783, 1095.042, 71.4, 227.349, 3.94, 4.4, 24.7, 8.704, 1.3, 64.26, 
  0.483}, {"MWI", "Africa", "Malawi", "2021-02-24", 31295., 189., 237.286, 
  1029., 5., 7.571, 1635.916, 9.88, 12.404, 53.79, 0.261, 0.396, 0.7, "", "", 
  "", "", "", "", "", "", "", "", "", "", 1503., 0.079, 0.158, 6.3, 
  "samples tested", "", "", "", "", "", "", "", "", "", 40.74, 1.9129955*^7, 
  197.519, 18.1, 2.979, 1.783, 1095.042, 71.4, 227.349, 3.94, 4.4, 24.7, 
  8.704, 1.3, 64.26, 0.483}, {"MWI", "Africa", "Malawi", "2021-02-25", 
  31502., 207., 237.857, 1033., 4., 7., 1646.737, 10.821, 12.434, 53.999, 
  0.209, 0.366, 0.69, "", "", "", "", "", "", "", "", "", "", "", "", 1429., 
  0.075, 0.166, 6., "samples tested", "", "", "", "", "", "", "", "", "", 
  40.74, 1.9129955*^7, 197.519, 18.1, 2.979, 1.783, 1095.042, 71.4, 227.349, 
  3.94, 4.4, 24.7, 8.704, 1.3, 64.26, 0.483}, {"MWI", "Africa", "Malawi", 
  "2021-02-26", 31675., 173., 199.714, 1037., 4., 5.714, 1655.78, 9.043, 
  10.44, 54.208, 0.209, 0.299, 0.68, "", "", "", "", "", "", "", "", "", 
  187784., 9.816, "", 1356., 0.071, 0.147, 6.8, "samples tested", "", "", "", 
  "", "", "", "", "", "", 40.74, 1.9129955*^7, 197.519, 18.1, 2.979, 1.783, 
  1095.042, 71.4, 227.349, 3.94, 4.4, 24.7, 8.704, 1.3, 64.26, 0.483}, 
 {"MWI", "Africa", "Malawi", "2021-02-27", 31798., 123., 181.429, 1041., 4., 
  5.286, 1662.21, 6.43, 9.484, 54.417, 0.209, 0.276, 0.67, "", "", "", "", 
  "", "", "", "", "", "", "", "", 1277., 0.067, 0.142, 7., "samples tested", 
  "", "", "", "", "", "", "", "", "", 40.74, 1.9129955*^7, 197.519, 18.1, 
  2.979, 1.783, 1095.042, 71.4, 227.349, 3.94, 4.4, 24.7, 8.704, 1.3, 64.26, 
  0.483}, {"MWI", "Africa", "Malawi", "2021-02-28", 31945., 147., 171.857, 
  1044., 3., 4.429, 1669.894, 7.684, 8.984, 54.574, 0.157, 0.231, 0.66, "", 
  "", "", "", "", "", "", "", "", "", "", "", 1197., 0.063, 0.144, 7., 
  "samples tested", "", "", "", "", "", "", "", "", "", 40.74, 1.9129955*^7, 
  197.519, 18.1, 2.979, 1.783, 1095.042, 71.4, 227.349, 3.94, 4.4, 24.7, 
  8.704, 1.3, 64.26, 0.483}, {"MWI", "Africa", "Malawi", "2021-03-01", 
  32008., 63., 152.286, 1048., 4., 3.857, 1673.187, 3.293, 7.961, 54.783, 
  0.209, 0.202, 0.65, "", "", "", "", "", "", "", "", "", "", "", "", 1118., 
  0.058, 0.136, 7.3, "samples tested", "", "", "", "", "", "", "", "", "", 
  40.74, 1.9129955*^7, 197.519, 18.1, 2.979, 1.783, 1095.042, 71.4, 227.349, 
  3.94, 4.4, 24.7, 8.704, 1.3, 64.26, 0.483}, {"MWI", "Africa", "Malawi", 
  "2021-03-02", 32148., 140., 148.857, 1053., 5., 4.143, 1680.506, 7.318, 
  7.781, 55.045, 0.261, 0.217, 0.64, "", "", "", "", "", "", "", "", "", "", 
  "", "", 1111., 0.058, 0.134, 7.5, "samples tested", "", "", "", "", "", "", 
  "", "", "", 40.74, 1.9129955*^7, 197.519, 18.1, 2.979, 1.783, 1095.042, 
  71.4, 227.349, 3.94, 4.4, 24.7, 8.704, 1.3, 64.26, 0.483}, 
 {"MWI", "Africa", "Malawi", "2021-03-03", 32229., 81., 133.429, 1056., 3., 
  3.857, 1684.74, 4.234, 6.975, 55.201, 0.157, 0.202, 0.63, "", "", "", "", 
  "", "", "", "", "", "", "", "", 1105., 0.058, 0.121, 8.3, "samples tested", 
  "", "", "", "", "", "", "", "", "", 40.74, 1.9129955*^7, 197.519, 18.1, 
  2.979, 1.783, 1095.042, 71.4, 227.349, 3.94, 4.4, 24.7, 8.704, 1.3, 64.26, 
  0.483}, {"MWI", "Africa", "Malawi", "2021-03-04", 32283., 54., 111.571, 
  1058., 2., 3.571, 1687.563, 2.823, 5.832, 55.306, 0.105, 0.187, 0.62, "", 
  "", "", "", "", "", "", "", "", "", "", "", 1099., 0.057, 0.102, 9.9, 
  "samples tested", "", "", "", "", "", "", "", "", "", 40.74, 1.9129955*^7, 
  197.519, 18.1, 2.979, 1.783, 1095.042, 71.4, 227.349, 3.94, 4.4, 24.7, 
  8.704, 1.3, 64.26, 0.483}, {"MWI", "Africa", "Malawi", "2021-03-05", 
  32283., 0., 86.857, 1058., 0., 3., 1687.563, 0., 4.54, 55.306, 0., 0.157, 
  0.62, "", "", "", "", "", "", "", "", "", "", "", "", 1093., 0.057, 0.079, 
  12.6, "samples tested", "", "", "", "", "", "", "", "", "", 40.74, 
  1.9129955*^7, 197.519, 18.1, 2.979, 1.783, 1095.042, 71.4, 227.349, 3.94, 
  4.4, 24.7, 8.704, 1.3, 64.26, 0.483}, {"MWI", "Africa", "Malawi", 
  "2021-03-06", 32398., 115., 85.714, 1067., 9., 3.714, 1693.574, 6.012, 
  4.481, 55.776, 0.47, 0.194, 0.63, "", "", "", "", "", "", "", "", "", "", 
  "", "", 1093., 0.057, 0.078, 12.8, "samples tested", "", "", "", "", "", 
  "", "", "", "", 40.74, 1.9129955*^7, 197.519, 18.1, 2.979, 1.783, 1095.042, 
  71.4, 227.349, 3.94, 4.4, 24.7, 8.704, 1.3, 64.26, 0.483}, 
 {"MWI", "Africa", "Malawi", "2021-03-07", 32442., 44., 71., 1069., 2., 
  3.571, 1695.874, 2.3, 3.711, 55.881, 0.105, 0.187, 0.63, "", "", "", "", 
  "", "", "", "", "", "", "", "", 1093., 0.057, 0.065, 15.4, 
  "samples tested", "", "", "", "", "", "", "", "", "", 40.74, 1.9129955*^7, 
  197.519, 18.1, 2.979, 1.783, 1095.042, 71.4, 227.349, 3.94, 4.4, 24.7, 
  8.704, 1.3, 64.26, 0.483}, {"MWI", "Africa", "Malawi", "2021-03-08", 
  32469., 27., 65.857, 1070., 1., 3.143, 1697.286, 1.411, 3.443, 55.933, 
  0.052, 0.164, 0.63, "", "", "", "", "", "", "", "", "", "", "", "", 1093., 
  0.057, 0.06, 16.6, "samples tested", "", "", "", "", "", "", "", "", "", 
  40.74, 1.9129955*^7, 197.519, 18.1, 2.979, 1.783, 1095.042, 71.4, 227.349, 
  3.94, 4.4, 24.7, 8.704, 1.3, 64.26, 0.483}, {"MWI", "Africa", "Malawi", 
  "2021-03-09", 32528., 59., 54.286, 1074., 4., 3., 1700.37, 3.084, 2.838, 
  56.142, 0.209, 0.157, 0.64, "", "", "", "", "", "", "", "", "", "", "", "", 
  1093., 0.057, 0.05, 20.1, "samples tested", "", "", "", "", "", "", "", "", 
  "", 48.15, 1.9129955*^7, 197.519, 18.1, 2.979, 1.783, 1095.042, 71.4, 
  227.349, 3.94, 4.4, 24.7, 8.704, 1.3, 64.26, 0.483}, 
 {"MWI", "Africa", "Malawi", "2021-03-10", 32614., 86., 55., 1077., 3., 3., 
  1704.865, 4.496, 2.875, 56.299, 0.157, 0.157, 0.65, "", "", "", "", "", "", 
  "", "", "", "", "", "", 1093., 0.057, 0.05, 19.9, "samples tested", "", "", 
  "", "", "", "", "", "", "", 48.15, 1.9129955*^7, 197.519, 18.1, 2.979, 
  1.783, 1095.042, 71.4, 227.349, 3.94, 4.4, 24.7, 8.704, 1.3, 64.26, 0.483}, 
 {"MWI", "Africa", "Malawi", "2021-03-11", 32673., 59., 55.714, 1078., 1., 
  2.857, 1707.95, 3.084, 2.912, 56.351, 0.052, 0.149, 0.66, "", "", "", "", 
  "", "", "", "", "", "", "", "", 1093., 0.057, 0.051, 19.6, 
  "samples tested", "", "", "", "", "", "", "", "", "", 48.15, 1.9129955*^7, 
  197.519, 18.1, 2.979, 1.783, 1095.042, 71.4, 227.349, 3.94, 4.4, 24.7, 
  8.704, 1.3, 64.26, 0.483}, {"MWI", "Africa", "Malawi", "2021-03-12", 
  32746., 73., 66.143, 1079., 1., 3., 1711.766, 3.816, 3.458, 56.404, 0.052, 
  0.157, 0.66, "", "", "", "", "", "", "", "", "", "", "", "", 1093., 0.057, 
  0.061, 16.5, "samples tested", "", "", "", "", "", "", "", "", "", 48.15, 
  1.9129955*^7, 197.519, 18.1, 2.979, 1.783, 1095.042, 71.4, 227.349, 3.94, 
  4.4, 24.7, 8.704, 1.3, 64.26, 0.483}, {"MWI", "Africa", "Malawi", 
  "2021-03-13", 32789., 43., 55.857, 1082., 3., 2.143, 1714.013, 2.248, 2.92, 
  56.561, 0.157, 0.112, 0.67, "", "", "", "", "", "", "", "", "", "", "", "", 
  1093., 0.057, 0.051, 19.6, "samples tested", "", "", "", "", "", "", "", 
  "", "", 48.15, 1.9129955*^7, 197.519, 18.1, 2.979, 1.783, 1095.042, 71.4, 
  227.349, 3.94, 4.4, 24.7, 8.704, 1.3, 64.26, 0.483}, 
 {"MWI", "Africa", "Malawi", "2021-03-14", 32789., 0., 49.571, 1082., 0., 
  1.857, 1714.013, 0., 2.591, 56.561, 0., 0.097, 0.68, "", "", "", "", "", 
  "", "", "", "", "", "", "", 1093., 0.057, 0.045, 22., "samples tested", "", 
  "", "", "", "", "", "", "", "", 48.15, 1.9129955*^7, 197.519, 18.1, 2.979, 
  1.783, 1095.042, 71.4, 227.349, 3.94, 4.4, 24.7, 8.704, 1.3, 64.26, 0.483}, 
 {"MWI", "Africa", "Malawi", "2021-03-15", 32864., 75., 56.429, 1084., 2., 
  2., 1717.934, 3.921, 2.95, 56.665, 0.105, 0.105, 0.7, "", "", "", "", "", 
  "", "", "", "", "", "", "", 1093., 0.057, 0.052, 19.4, "samples tested", 
  "", "", "", "", "", "", "", "", "", 48.15, 1.9129955*^7, 197.519, 18.1, 
  2.979, 1.783, 1095.042, 71.4, 227.349, 3.94, 4.4, 24.7, 8.704, 1.3, 64.26, 
  0.483}, {"MWI", "Africa", "Malawi", "2021-03-16", 32894., 30., 52.286, 
  1088., 4., 2., 1719.502, 1.568, 2.733, 56.874, 0.209, 0.105, 0.71, "", "", 
  "", "", "", "", "", "", "", "", "", "", 1093., 0.057, 0.048, 20.9, 
  "samples tested", "", "", "", "", "", "", "", "", "", 48.15, 1.9129955*^7, 
  197.519, 18.1, 2.979, 1.783, 1095.042, 71.4, 227.349, 3.94, 4.4, 24.7, 
  8.704, 1.3, 64.26, 0.483}, {"MWI", "Africa", "Malawi", "2021-03-17", 
  32970., 76., 50.857, 1088., 0., 1.571, 1723.475, 3.973, 2.659, 56.874, 0., 
  0.082, 0.72, "", "", "", "", "", "", "", "", "", "", "", "", 1093., 0.057, 
  0.047, 21.5, "samples tested", 5417., 5417., "", "", "", 0.03, 0.03, "", 
  "", 48.15, 1.9129955*^7, 197.519, 18.1, 2.979, 1.783, 1095.042, 71.4, 
  227.349, 3.94, 4.4, 24.7, 8.704, 1.3, 64.26, 0.483}, 
 {"MWI", "Africa", "Malawi", "2021-03-18", 33045., 75., 53.143, 1091., 3., 
  1.857, 1727.396, 3.921, 2.778, 57.031, 0.157, 0.097, 0.73, "", "", "", "", 
  "", "", "", "", "", "", "", "", 1093., 0.057, 0.049, 20.6, 
  "samples tested", 9091., 9091., "", 3674., 3674., 0.05, 0.05, "", 192., 
  48.15, 1.9129955*^7, 197.519, 18.1, 2.979, 1.783, 1095.042, 71.4, 227.349, 
  3.94, 4.4, 24.7, 8.704, 1.3, 64.26, 0.483}, {"MWI", "Africa", "Malawi", 
  "2021-03-19", 33174., 129., 61.143, 1092., 1., 1.857, 1734.139, 6.743, 
  3.196, 57.083, 0.052, 0.097, 0.73, "", "", "", "", "", "", "", "", "", 
  210730., 11.016, "", 1093., 0.057, 0.056, 17.9, "samples tested", 15326., 
  15326., "", 6235., 4954., 0.08, 0.08, "", 259., 48.15, 1.9129955*^7, 
  197.519, 18.1, 2.979, 1.783, 1095.042, 71.4, 227.349, 3.94, 4.4, 24.7, 
  8.704, 1.3, 64.26, 0.483}, {"MWI", "Africa", "Malawi", "2021-03-20", 
  33216., 42., 61., 1093., 1., 1.571, 1736.334, 2.196, 3.189, 57.136, 0.052, 
  0.082, 0.72, "", "", "", "", "", "", "", "", "", "", "", "", 1019., 0.053, 
  0.06, 16.7, "samples tested", "", "", "", "", 4840., "", "", "", 253., 
  48.15, 1.9129955*^7, 197.519, 18.1, 2.979, 1.783, 1095.042, 71.4, 227.349, 
  3.94, 4.4, 24.7, 8.704, 1.3, 64.26, 0.483}, {"MWI", "Africa", "Malawi", 
  "2021-03-21", 33237., 21., 64., 1096., 3., 2., 1737.432, 1.098, 3.346, 
  57.292, 0.157, 0.105, 0.72, "", "", "", "", "", "", "", "", "", "", "", "", 
  946., 0.049, 0.068, 14.8, "samples tested", 24550., 24550., "", "", 4783., 
  0.13, 0.13, "", 250., 48.15, 1.9129955*^7, 197.519, 18.1, 2.979, 1.783, 
  1095.042, 71.4, 227.349, 3.94, 4.4, 24.7, 8.704, 1.3, 64.26, 0.483}, 
 {"MWI", "Africa", "Malawi", "2021-03-22", 33270., 33., 58., 1098., 2., 2., 
  1739.157, 1.725, 3.032, 57.397, 0.105, 0.105, 0.71, "", "", "", "", "", "", 
  "", "", "", 212470., 11.107, "", 873., 0.046, 0.066, 15.1, 
  "samples tested", 25589., 25589., "", 1039., 4034., 0.13, 0.13, "", 211., 
  48.15, 1.9129955*^7, 197.519, 18.1, 2.979, 1.783, 1095.042, 71.4, 227.349, 
  3.94, 4.4, 24.7, 8.704, 1.3, 64.26, 0.483}, {"MWI", "Africa", "Malawi", 
  "2021-03-23", 33323., 53., 61.286, 1099., 1., 1.571, 1741.928, 2.771, 
  3.204, 57.449, 0.052, 0.082, 0.71, "", "", "", "", "", "", "", "", "", "", 
  "", "", 790., 0.041, 0.078, 12.9, "samples tested", 38804., 38804., "", 
  13215., 5564., 0.2, 0.2, "", 291., 48.15, 1.9129955*^7, 197.519, 18.1, 
  2.979, 1.783, 1095.042, 71.4, 227.349, 3.94, 4.4, 24.7, 8.704, 1.3, 64.26, 
  0.483}, {"MWI", "Africa", "Malawi", "2021-03-24", 33354., 31., 54.857, 
  1105., 6., 2.429, 1743.548, 1.62, 2.868, 57.763, 0.314, 0.127, 0.7, "", "", 
  "", "", "", "", "", "", "", "", "", "", 708., 0.037, 0.077, 12.9, 
  "samples tested", 54637., 54637., "", 15833., 7031., 0.29, 0.29, "", 368., 
  48.15, 1.9129955*^7, 197.519, 18.1, 2.979, 1.783, 1095.042, 71.4, 227.349, 
  3.94, 4.4, 24.7, 8.704, 1.3, 64.26, 0.483}, {"MWI", "Africa", "Malawi", 
  "2021-03-25", 33387., 33., 48.857, 1108., 3., 2.429, 1745.273, 1.725, 
  2.554, 57.92, 0.157, 0.127, 0.7, "", "", "", "", "", "", "", "", "", "", 
  "", "", 625., 0.033, 0.078, 12.8, "samples tested", "", "", "", "", 9040., 
  "", "", "", 473., 48.15, 1.9129955*^7, 197.519, 18.1, 2.979, 1.783, 
  1095.042, 71.4, 227.349, 3.94, 4.4, 24.7, 8.704, 1.3, 64.26, 0.483}, 
 {"MWI", "Africa", "Malawi", "2021-03-26", 33415., 28., 34.429, 1112., 4., 
  2.857, 1746.737, 1.464, 1.8, 58.129, 0.209, 0.149, 0.7, "", "", "", "", "", 
  "", "", "", "", 214525., 11.214, "", 542., 0.028, 0.064, 15.7, 
  "samples tested", 90107., 90107., "", "", 10683., 0.47, 0.47, "", 558., 
  48.15, 1.9129955*^7, 197.519, 18.1, 2.979, 1.783, 1095.042, 71.4, 227.349, 
  3.94, 4.4, 24.7, 8.704, 1.3, 64.26, 0.483}, {"MWI", "Africa", "Malawi", 
  "2021-03-27", 33458., 43., 34.571, 1113., 1., 2.857, 1748.985, 2.248, 
  1.807, 58.181, 0.052, 0.149, 0.71, "", "", "", "", "", "", "", "", "", "", 
  "", "", 562., 0.029, 0.062, 16.3, "samples tested", 109526., 109526., "", 
  19419., 12798., 0.57, 0.57, "", 669., 48.15, 1.9129955*^7, 197.519, 18.1, 
  2.979, 1.783, 1095.042, 71.4, 227.349, 3.94, 4.4, 24.7, 8.704, 1.3, 64.26, 
  0.483}, {"MWI", "Africa", "Malawi", "2021-03-28", 33481., 23., 34.857, 
  1114., 1., 2.571, 1750.187, 1.202, 1.822, 58.233, 0.052, 0.134, 0.71, "", 
  "", "", "", "", "", "", "", "", "", "", "", 582., 0.03, 0.06, 16.7, 
  "samples tested", 111592., 111592., "", 2066., 12435., 0.58, 0.58, "", 
  650., 48.15, 1.9129955*^7, 197.519, 18.1, 2.979, 1.783, 1095.042, 71.4, 
  227.349, 3.94, 4.4, 24.7, 8.704, 1.3, 64.26, 0.483}, 
 {"MWI", "Africa", "Malawi", "2021-03-29", 33505., 24., 33.571, 1114., 0., 
  2.286, 1751.442, 1.255, 1.755, 58.233, 0., 0.119, 0.71, "", "", "", "", "", 
  "", "", "", "", "", "", "", 602., 0.031, 0.056, 17.9, "samples tested", "", 
  "", "", "", 13108., "", "", "", 685., 48.15, 1.9129955*^7, 197.519, 18.1, 
  2.979, 1.783, 1095.042, 71.4, 227.349, 3.94, 4.4, 24.7, 8.704, 1.3, 64.26, 
  0.483}, {"MWI", "Africa", "Malawi", "2021-03-30", 33525., 20., 28.857, 
  1116., 2., 2.429, 1752.487, 1.045, 1.508, 58.338, 0.105, 0.127, 0.71, "", 
  "", "", "", "", "", "", "", "", 217405., 11.365, "", 632., 0.033, 0.046, 
  21.9, "samples tested", 123097., 123097., "", "", 12042., 0.64, 0.64, "", 
  629., 48.15, 1.9129955*^7, 197.519, 18.1, 2.979, 1.783, 1095.042, 71.4, 
  227.349, 3.94, 4.4, 24.7, 8.704, 1.3, 64.26, 0.483}, 
 {"MWI", "Africa", "Malawi", "2021-03-31", 33551., 26., 28.143, 1117., 1., 
  1.714, 1753.846, 1.359, 1.471, 58.39, 0.052, 0.09, 0.72, "", "", "", "", 
  "", "", "", "", "", "", "", "", 619., 0.032, 0.045, 22., "samples tested", 
  134289., 134289., "", 11192., 11379., 0.7, 0.7, "", 595., 48.15, 
  1.9129955*^7, 197.519, 18.1, 2.979, 1.783, 1095.042, 71.4, 227.349, 3.94, 
  4.4, 24.7, 8.704, 1.3, 64.26, 0.483}, {"MWI", "Africa", "Malawi", 
  "2021-04-01", 33584., 33., 28.143, 1118., 1., 1.429, 1755.571, 1.725, 
  1.471, 58.442, 0.052, 0.075, 0.72, "", "", "", "", "", "", "", "", "", "", 
  "", "", 606., 0.032, 0.046, 21.5, "samples tested", 144979., 144979., "", 
  10690., 10372., 0.76, 0.76, "", 542., 48.15, 1.9129955*^7, 197.519, 18.1, 
  2.979, 1.783, 1095.042, 71.4, 227.349, 3.94, 4.4, 24.7, 8.704, 1.3, 64.26, 
  0.483}, {"MWI", "Africa", "Malawi", "2021-04-02", 33639., 55., 32., 1119., 
  1., 1., 1758.446, 2.875, 1.673, 58.495, 0.052, 0.052, 0.73, "", "", "", "", 
  "", "", "", "", "", "", "", "", 594., 0.031, 0.054, 18.6, "samples tested", 
  154801., 154801., "", 9822., 9242., 0.81, 0.81, "", 483., 48.15, 
  1.9129955*^7, 197.519, 18.1, 2.979, 1.783, 1095.042, 71.4, 227.349, 3.94, 
  4.4, 24.7, 8.704, 1.3, 64.26, 0.483}, {"MWI", "Africa", "Malawi", 
  "2021-04-03", 33647., 8., 27., 1120., 1., 1., 1758.865, 0.418, 1.411, 
  58.547, 0.052, 0.052, 0.73, "", "", "", "", "", "", "", "", "", "", "", "", 
  552., 0.029, 0.049, 20.4, "samples tested", "", "", "", "", 6809., "", "", 
  "", 356., 48.15, 1.9129955*^7, 197.519, 18.1, 2.979, 1.783, 1095.042, 71.4, 
  227.349, 3.94, 4.4, 24.7, 8.704, 1.3, 64.26, 0.483}, 
 {"MWI", "Africa", "Malawi", "2021-04-04", 33661., 14., 25.714, 1123., 3., 
  1.286, 1759.596, 0.732, 1.344, 58.704, 0.157, 0.067, 0.73, "", "", "", "", 
  "", "", "", "", "", "", "", "", 510., 0.027, 0.05, 19.8, "samples tested", 
  159574., 159574., "", "", 6855., 0.83, 0.83, "", 358., 48.15, 1.9129955*^7, 
  197.519, 18.1, 2.979, 1.783, 1095.042, 71.4, 227.349, 3.94, 4.4, 24.7, 
  8.704, 1.3, 64.26, 0.483}, {"MWI", "Africa", "Malawi", "2021-04-05", 
  33673., 12., 24., 1124., 1., 1.429, 1760.224, 0.627, 1.255, 58.756, 0.052, 
  0.075, 0.74, "", "", "", "", "", "", "", "", "", "", "", "", 468., 0.024, 
  0.051, 19.5, "samples tested", 160445., 160445., "", 871., 6157., 0.84, 
  0.84, "", 322., 48.15, 1.9129955*^7, 197.519, 18.1, 2.979, 1.783, 1095.042, 
  71.4, 227.349, 3.94, 4.4, 24.7, 8.704, 1.3, 64.26, 0.483}, 
 {"MWI", "Africa", "Malawi", "2021-04-06", 33685., 12., 22.857, 1124., 0., 
  1.143, 1760.851, 0.627, 1.195, 58.756, 0., 0.06, 0.75, "", "", "", "", "", 
  "", "", "", "", 220384., 11.52, "", 426., 0.022, 0.054, 18.6, 
  "samples tested", 164733., 164733., "", 4288., 5948., 0.86, 0.86, "", 311., 
  48.15, 1.9129955*^7, 197.519, 18.1, 2.979, 1.783, 1095.042, 71.4, 227.349, 
  3.94, 4.4, 24.7, 8.704, 1.3, 64.26, 0.483}, {"MWI", "Africa", "Malawi", 
  "2021-04-07", 33718., 33., 23.857, 1125., 1., 1.143, 1762.576, 1.725, 
  1.247, 58.808, 0.052, 0.06, 0.76, "", "", "", "", "", "", "", "", "", "", 
  "", "", 442., 0.023, 0.054, 18.5, "samples tested", "", "", "", "", 5725., 
  "", "", "", 299., 48.15, 1.9129955*^7, 197.519, 18.1, 2.979, 1.783, 
  1095.042, 71.4, 227.349, 3.94, 4.4, 24.7, 8.704, 1.3, 64.26, 0.483}, 
 {"MWI", "Africa", "Malawi", "2021-04-08", 33738., 20., 22., 1125., 0., 1., 
  1763.622, 1.045, 1.15, 58.808, 0., 0.052, 0.77, "", "", "", "", "", "", "", 
  "", "", "", "", "", 458., 0.024, 0.048, 20.8, "samples tested", "", "", "", 
  "", 5574., "", "", "", 291., 48.15, 1.9129955*^7, 197.519, 18.1, 2.979, 
  1.783, 1095.042, 71.4, 227.349, 3.94, 4.4, 24.7, 8.704, 1.3, 64.26, 0.483}, 
 {"MWI", "Africa", "Malawi", "2021-04-09", 33779., 41., 20., 1126., 1., 1., 
  1765.765, 2.143, 1.045, 58.861, 0.052, 0.052, 0.78, "", "", "", "", "", "", 
  "", "", "", 221996., 11.605, "", 473., 0.025, 0.042, 23.6, 
  "samples tested", 193627., 193627., "", "", 5547., 1.01, 1.01, "", 290., 
  48.15, 1.9129955*^7, 197.519, 18.1, 2.979, 1.783, 1095.042, 71.4, 227.349, 
  3.94, 4.4, 24.7, 8.704, 1.3, 64.26, 0.483}, {"MWI", "Africa", "Malawi", 
  "2021-04-10", 33805., 26., 22.571, 1127., 1., 1., 1767.124, 1.359, 1.18, 
  58.913, 0.052, 0.052, 0.78, "", "", "", "", "", "", "", "", "", "", "", "", 
  483., 0.025, 0.047, 21.4, "samples tested", 204258., 204258., "", 10631., 
  6724., 1.07, 1.07, "", 351., 48.15, 1.9129955*^7, 197.519, 18.1, 2.979, 
  1.783, 1095.042, 71.4, 227.349, 3.94, 4.4, 24.7, 8.704, 1.3, 64.26, 0.483}, 
 {"MWI", "Africa", "Malawi", "2021-04-11", 33827., 22., 23.714, 1128., 1., 
  0.714, 1768.274, 1.15, 1.24, 58.965, 0.052, 0.037, 0.78, "", "", "", "", 
  "", "", "", "", "", "", "", "", 492., 0.026, 0.048, 20.7, "samples tested", 
  209353., 209353., "", 5095., 7111., 1.09, 1.09, "", 372., 48.15, 
  1.9129955*^7, 197.519, 18.1, 2.979, 1.783, 1095.042, 71.4, 227.349, 3.94, 
  4.4, 24.7, 8.704, 1.3, 64.26, 0.483}, {"MWI", "Africa", "Malawi", 
  "2021-04-12", 33859., 32., 26.571, 1132., 4., 1.143, 1769.947, 1.673, 
  1.389, 59.174, 0.209, 0.06, 0.77, "", "", "", "", "", "", "", "", "", "", 
  "", "", 502., 0.026, 0.053, 18.9, "samples tested", 212615., 212615., "", 
  3262., 7453., 1.11, 1.11, "", 390., 50.93, 1.9129955*^7, 197.519, 18.1, 
  2.979, 1.783, 1095.042, 71.4, 227.349, 3.94, 4.4, 24.7, 8.704, 1.3, 64.26, 
  0.483}, {"MWI", "Africa", "Malawi", "2021-04-13", 33872., 13., 26.714, 
  1133., 1., 1.286, 1770.626, 0.68, 1.396, 59.226, 0.052, 0.067, 0.76, "", 
  "", "", "", "", "", "", "", "", 223964., 11.708, "", 511., 0.027, 0.052, 
  19.1, "samples tested", 229220., 229220., "", 16605., 9212., 1.2, 1.2, "", 
  482., 50.93, 1.9129955*^7, 197.519, 18.1, 2.979, 1.783, 1095.042, 71.4, 
  227.349, 3.94, 4.4, 24.7, 8.704, 1.3, 64.26, 0.483}, 
 {"MWI", "Africa", "Malawi", "2021-04-14", 33891., 19., 24.714, 1134., 1., 
  1.286, 1771.619, 0.993, 1.292, 59.279, 0.052, 0.067, 0.75, "", "", "", "", 
  "", "", "", "", "", "", "", "", 511., 0.027, 0.048, 20.7, "samples tested", 
  240744., 240744., "", 11524., 9483., 1.26, 1.26, "", 496., 50.93, 
  1.9129955*^7, 197.519, 18.1, 2.979, 1.783, 1095.042, 71.4, 227.349, 3.94, 
  4.4, 24.7, 8.704, 1.3, 64.26, 0.483}, {"MWI", "Africa", "Malawi", 
  "2021-04-15", 33902., 11., 23.429, 1134., 0., 1.286, 1772.194, 0.575, 
  1.225, 59.279, 0., 0.067, 0.75, "", "", "", "", "", "", "", "", "", "", "", 
  "", 511., 0.027, 0.046, 21.8, "samples tested", "", "", "", "", 8866., "", 
  "", "", 463., 50.93, 1.9129955*^7, 197.519, 18.1, 2.979, 1.783, 1095.042, 
  71.4, 227.349, 3.94, 4.4, 24.7, 8.704, 1.3, 64.26, 0.483}, 
 {"MWI", "Africa", "Malawi", "2021-04-16", 33919., 17., 20., 1136., 2., 
  1.429, 1773.083, 0.889, 1.045, 59.383, 0.105, 0.075, 0.75, "", "", "", "", 
  "", "", "", "", "", 225576., 11.792, "", 511., 0.027, 0.039, 25.6, 
  "samples tested", 251368., 251368., "", "", 8249., 1.31, 1.31, "", 431., 
  50.93, 1.9129955*^7, 197.519, 18.1, 2.979, 1.783, 1095.042, 71.4, 227.349, 
  3.94, 4.4, 24.7, 8.704, 1.3, 64.26, 0.483}, {"MWI", "Africa", "Malawi", 
  "2021-04-17", 33919., 0., 16.286, 1136., 0., 1.286, 1773.083, 0., 0.851, 
  59.383, 0., 0.067, 0.75, "", "", "", "", "", "", "", "", "", "", "", "", 
  "", "", "", "", "", "", "", "", "", 7186., "", "", "", 376., 50.93, 
  1.9129955*^7, 197.519, 18.1, 2.979, 1.783, 1095.042, 71.4, 227.349, 3.94, 
  4.4, 24.7, 8.704, 1.3, 64.26, 0.483}, {"MWI", "Africa", "Malawi", 
  "2021-04-18", 33941., 22., 16.286, 1138., 2., 1.429, 1774.233, 1.15, 0.851, 
  59.488, 0.105, 0.075, 0.76, "", "", "", "", "", "", "", "", "", "", "", "", 
  "", "", "", "", "", 257754., 257754., "", "", 6914., 1.35, 1.35, "", 361., 
  50.93, 1.9129955*^7, 197.519, 18.1, 2.979, 1.783, 1095.042, 71.4, 227.349, 
  3.94, 4.4, 24.7, 8.704, 1.3, 64.26, 0.483}, {"MWI", "Africa", "Malawi", 
  "2021-04-19", 33959., 18., 14.286, 1139., 1., 1., 1775.174, 0.941, 0.747, 
  59.54, 0.052, 0.052, 0.76, "", "", "", "", "", "", "", "", "", "", "", "", 
  "", "", "", "", "", 258107., 258107., "", 353., 6499., 1.35, 1.35, "", 
  340., 50.93, 1.9129955*^7, 197.519, 18.1, 2.979, 1.783, 1095.042, 71.4, 
  227.349, 3.94, 4.4, 24.7, 8.704, 1.3, 64.26, 0.483}, 
 {"MWI", "Africa", "Malawi", "2021-04-20", 33968., 9., 13.714, 1142., 3., 
  1.286, 1775.645, 0.47, 0.717, 59.697, 0.157, 0.067, 0.76, "", "", "", "", 
  "", "", "", "", "", "", "", "", "", "", "", "", "", 260614., 260614., "", 
  2507., 4485., 1.36, 1.36, "", 234., 52.78, 1.9129955*^7, 197.519, 18.1, 
  2.979, 1.783, 1095.042, 71.4, 227.349, 3.94, 4.4, 24.7, 8.704, 1.3, 64.26, 
  0.483}, {"MWI", "Africa", "Malawi", "2021-04-21", 33975., 7., 12., 1142., 
  0., 1.143, 1776.01, 0.366, 0.627, 59.697, 0., 0.06, 0.76, "", "", "", "", 
  "", "", "", "", "", "", "", "", "", "", "", "", "", 263931., 263931., "", 
  3317., 3312., 1.38, 1.38, "", 173., 52.78, 1.9129955*^7, 197.519, 18.1, 
  2.979, 1.783, 1095.042, 71.4, 227.349, 3.94, 4.4, 24.7, 8.704, 1.3, 64.26, 
  0.483}, {"MWI", "Africa", "Malawi", "2021-04-22", 33989., 14., 12.429, 
  1145., 3., 1.571, 1776.742, 0.732, 0.65, 59.854, 0.157, 0.082, 0.77, "", 
  "", "", "", "", "", "", "", "", "", "", "", "", "", "", "", "", 267293., 
  267293., "", 3362., 3034., 1.4, 1.4, "", 159., 52.78, 1.9129955*^7, 
  197.519, 18.1, 2.979, 1.783, 1095.042, 71.4, 227.349, 3.94, 4.4, 24.7, 
  8.704, 1.3, 64.26, 0.483}, {"MWI", "Africa", "Malawi", "2021-04-23", 
  33989., 0., 10., 1145., 0., 1.286, 1776.742, 0., 0.523, 59.854, 0., 0.067, 
  0.77, "", "", "", "", "", "", "", "", "", "", "", "", "", "", "", "", "", 
  "", "", "", "", 2637., "", "", "", 138., 52.78, 1.9129955*^7, 197.519, 
  18.1, 2.979, 1.783, 1095.042, 71.4, 227.349, 3.94, 4.4, 24.7, 8.704, 1.3, 
  64.26, 0.483}, {"MWI", "Africa", "Malawi", "2021-04-24", 34011., 22., 
  13.143, 1147., 2., 1.571, 1777.892, 1.15, 0.687, 59.958, 0.105, 0.082, 
  0.79, "", "", "", "", "", "", "", "", "", "", "", "", "", "", "", "", "", 
  "", "", "", "", 2544., "", "", "", 133., 52.78, 1.9129955*^7, 197.519, 
  18.1, 2.979, 1.783, 1095.042, 71.4, 227.349, 3.94, 4.4, 24.7, 8.704, 1.3, 
  64.26, 0.483}, {"MWI", "Africa", "Malawi", "2021-04-25", 34016., 5., 
  10.714, 1147., 0., 1.286, 1778.154, 0.261, 0.56, 59.958, 0., 0.067, 0.8, 
  "", "", "", "", "", "", "", "", "", "", "", "", "", "", "", "", "", "", "", 
  "", "", 2450., "", "", "", 128., 52.78, 1.9129955*^7, 197.519, 18.1, 2.979, 
  1.783, 1095.042, 71.4, 227.349, 3.94, 4.4, 24.7, 8.704, 1.3, 64.26, 0.483}, 
 {"MWI", "Africa", "Malawi", "2021-04-26", 34021., 5., 8.857, 1147., 0., 
  1.143, 1778.415, 0.261, 0.463, 59.958, 0., 0.06, 0.81, "", "", "", "", "", 
  "", "", "", "", "", "", "", "", "", "", "", "", 277442., 277442., "", "", 
  2762., 1.45, 1.45, "", 144., 52.78, 1.9129955*^7, 197.519, 18.1, 2.979, 
  1.783, 1095.042, 71.4, 227.349, 3.94, 4.4, 24.7, 8.704, 1.3, 64.26, 0.483}, 
 {"MWI", "Africa", "Malawi", "2021-04-27", 34031., 10., 9., 1147., 0., 0.714, 
  1778.938, 0.523, 0.47, 59.958, 0., 0.037, 0.83, "", "", "", "", "", "", "", 
  "", "", "", "", "", "", "", "", "", "", 281049., 281049., "", 3607., 2919., 
  1.47, 1.47, "", 153., 52.78, 1.9129955*^7, 197.519, 18.1, 2.979, 1.783, 
  1095.042, 71.4, 227.349, 3.94, 4.4, 24.7, 8.704, 1.3, 64.26, 0.483}, 
 {"MWI", "Africa", "Malawi", "2021-04-28", 34052., 21., 11., 1147., 0., 
  0.714, 1780.036, 1.098, 0.575, 59.958, 0., 0.037, 0.84, "", "", "", "", "", 
  "", "", "", "", "", "", "", "", "", "", "", "", 285824., 285824., "", 
  4775., 3128., 1.49, 1.49, "", 164., 45.37, 1.9129955*^7, 197.519, 18.1, 
  2.979, 1.783, 1095.042, 71.4, 227.349, 3.94, 4.4, 24.7, 8.704, 1.3, 64.26, 
  0.483}, {"MWI", "Africa", "Malawi", "2021-04-29", 34062., 10., 10.429, 
  1148., 1., 0.429, 1780.558, 0.523, 0.545, 60.011, 0.052, 0.022, 0.85, "", 
  "", "", "", "", "", "", "", "", "", "", "", "", "", "", "", "", 290344., 
  290344., "", 4520., 3293., 1.52, 1.52, "", 172., 45.37, 1.9129955*^7, 
  197.519, 18.1, 2.979, 1.783, 1095.042, 71.4, 227.349, 3.94, 4.4, 24.7, 
  8.704, 1.3, 64.26, 0.483}, {"MWI", "Africa", "Malawi", "2021-04-30", 
  34078., 16., 12.714, 1148., 0., 0.429, 1781.395, 0.836, 0.665, 60.011, 0., 
  0.022, 0.85, "", "", "", "", "", "", "", "", "", "", "", "", "", "", "", 
  "", "", 296127., 296127., "", 5783., 3757., 1.55, 1.55, "", 196., 45.37, 
  1.9129955*^7, 197.519, 18.1, 2.979, 1.783, 1095.042, 71.4, 227.349, 3.94, 
  4.4, 24.7, 8.704, 1.3, 64.26, 0.483}, {"MWI", "Africa", "Malawi", 
  "2021-05-01", 34095., 17., 12., 1148., 0., 0.143, 1782.283, 0.889, 0.627, 
  60.011, 0., 0.007, 0.86, "", "", "", "", "", "", "", "", "", "", "", "", 
  "", "", "", "", "", "", "", "", "", 3766., "", "", "", 197., 45.37, 
  1.9129955*^7, 197.519, 18.1, 2.979, 1.783, 1095.042, 71.4, 227.349, 3.94, 
  4.4, 24.7, 8.704, 1.3, 64.26, 0.483}, {"MWI", "Africa", "Malawi", 
  "2021-05-02", 34096., 1., 11.429, 1148., 0., 0.143, 1782.336, 0.052, 0.597, 
  60.011, 0., 0.007, 0.86, "", "", "", "", "", "", "", "", "", "", "", "", 
  "", "", "", "", "", "", "", "", "", 3776., "", "", "", 197., 45.37, 
  1.9129955*^7, 197.519, 18.1, 2.979, 1.783, 1095.042, 71.4, 227.349, 3.94, 
  4.4, 24.7, 8.704, 1.3, 64.26, 0.483}, {"MWI", "Africa", "Malawi", 
  "2021-05-03", 34099., 3., 11.143, 1148., 0., 0.143, 1782.492, 0.157, 0.582, 
  60.011, 0., 0.007, 0.87, "", "", "", "", "", "", "", "", "", "", "", "", 
  "", "", "", "", "", "", "", "", "", 3785., "", "", "", 198., 45.37, 
  1.9129955*^7, 197.519, 18.1, 2.979, 1.783, 1095.042, 71.4, 227.349, 3.94, 
  4.4, 24.7, 8.704, 1.3, 64.26, 0.483}, {"MWI", "Africa", "Malawi", 
  "2021-05-04", 34123., 24., 13.143, 1149., 1., 0.286, 1783.747, 1.255, 
  0.687, 60.063, 0.052, 0.015, 0.88, "", "", "", "", "", "", "", "", "", "", 
  "", "", "", "", "", "", "", "", "", "", "", 3642., "", "", "", 190., 45.37, 
  1.9129955*^7, 197.519, 18.1, 2.979, 1.783, 1095.042, 71.4, 227.349, 3.94, 
  4.4, 24.7, 8.704, 1.3, 64.26, 0.483}, {"MWI", "Africa", "Malawi", 
  "2021-05-05", 34143., 20., 13., 1151., 2., 0.571, 1784.792, 1.045, 0.68, 
  60.167, 0.105, 0.03, 0.87, "", "", "", "", "", "", "", "", "", "", "", "", 
  "", "", "", "", "", "", "", "", "", 3332., "", "", "", 174., 45.37, 
  1.9129955*^7, 197.519, 18.1, 2.979, 1.783, 1095.042, 71.4, 227.349, 3.94, 
  4.4, 24.7, 8.704, 1.3, 64.26, 0.483}, {"MWI", "Africa", "Malawi", 
  "2021-05-06", 34151., 8., 12.714, 1152., 1., 0.571, 1785.211, 0.418, 0.665, 
  60.22, 0.052, 0.03, 0.86, "", "", "", "", "", "", "", "", "", "", "", "", 
  "", "", "", "", "", 311751., 311751., "", "", 3058., 1.63, 1.63, "", 160., 
  45.37, 1.9129955*^7, 197.519, 18.1, 2.979, 1.783, 1095.042, 71.4, 227.349, 
  3.94, 4.4, 24.7, 8.704, 1.3, 64.26, 0.483}, {"MWI", "Africa", "Malawi", 
  "2021-05-07", 34158., 7., 11.429, 1152., 0., 0.571, 1785.577, 0.366, 0.597, 
  60.22, 0., 0.03, 0.85, "", "", "", "", "", "", "", "", "", "", "", "", "", 
  "", "", "", "", "", "", "", "", 2688., "", "", "", 141., 45.37, 
  1.9129955*^7, 197.519, 18.1, 2.979, 1.783, 1095.042, 71.4, 227.349, 3.94, 
  4.4, 24.7, 8.704, 1.3, 64.26, 0.483}, {"MWI", "Africa", "Malawi", 
  "2021-05-08", 34166., 8., 10.143, 1153., 1., 0.714, 1785.995, 0.418, 0.53, 
  60.272, 0.052, 0.037, 0.85, "", "", "", "", "", "", "", "", "", "", "", "", 
  "", "", "", "", "", 318138., 318138., "", "", 2772., 1.66, 1.66, "", 145., 
  45.37, 1.9129955*^7, 197.519, 18.1, 2.979, 1.783, 1095.042, 71.4, 227.349, 
  3.94, 4.4, 24.7, 8.704, 1.3, 64.26, 0.483}, {"MWI", "Africa", "Malawi", 
  "2021-05-09", 34171., 5., 10.714, 1153., 0., 0.714, 1786.256, 0.261, 0.56, 
  60.272, 0., 0.037, 0.85, "", "", "", "", "", "", "", "", "", "", "", "", 
  "", "", "", "", "", 319323., 319323., "", 1185., 2570., 1.67, 1.67, "", 
  134., 45.37, 1.9129955*^7, 197.519, 18.1, 2.979, 1.783, 1095.042, 71.4, 
  227.349, 3.94, 4.4, 24.7, 8.704, 1.3, 64.26, 0.483}, 
 {"MWI", "Africa", "Malawi", "2021-05-10", 34180., 9., 11.571, 1153., 0., 
  0.714, 1786.727, 0.47, 0.605, 60.272, 0., 0.037, 0.85, "", "", "", "", "", 
  "", "", "", "", "", "", "", "", "", "", "", "", 320300., 320300., "", 977., 
  2337., 1.67, 1.67, "", 122., 45.37, 1.9129955*^7, 197.519, 18.1, 2.979, 
  1.783, 1095.042, 71.4, 227.349, 3.94, 4.4, 24.7, 8.704, 1.3, 64.26, 0.483}, 
 {"MWI", "Africa", "Malawi", "2021-05-11", 34183., 3., 8.571, 1153., 0., 
  0.571, 1786.883, 0.157, 0.448, 60.272, 0., 0.03, 0.85, "", "", "", "", "", 
  "", "", "", "", "", "", "", "", "", "", "", "", "", "", "", "", 2444., "", 
  "", "", 128., 45.37, 1.9129955*^7, 197.519, 18.1, 2.979, 1.783, 1095.042, 
  71.4, 227.349, 3.94, 4.4, 24.7, 8.704, 1.3, 64.26, 0.483}, 
 {"MWI", "Africa", "Malawi", "2021-05-12", 34183., 0., 5.714, 1153., 0., 
  0.286, 1786.883, 0., 0.299, 60.272, 0., 0.015, 0.86, "", "", "", "", "", 
  "", "", "", "", "", "", "", "", "", "", "", "", "", "", "", "", 2550., "", 
  "", "", 133., 45.37, 1.9129955*^7, 197.519, 18.1, 2.979, 1.783, 1095.042, 
  71.4, 227.349, 3.94, 4.4, 24.7, 8.704, 1.3, 64.26, 0.483}, 
 {"MWI", "Africa", "Malawi", "2021-05-13", 34200., 17., 7., 1153., 0., 0.143, 
  1787.772, 0.889, 0.366, 60.272, 0., 0.007, 0.88, "", "", "", "", "", "", 
  "", "", "", "", "", "", "", "", "", "", "", 330348., 330348., "", "", 
  2657., 1.73, 1.73, "", 139., 45.37, 1.9129955*^7, 197.519, 18.1, 2.979, 
  1.783, 1095.042, 71.4, 227.349, 3.94, 4.4, 24.7, 8.704, 1.3, 64.26, 0.483}, 
 {"MWI", "Africa", "Malawi", "2021-05-14", 34200., 0., 6., 1153., 0., 0.143, 
  1787.772, 0., 0.314, 60.272, 0., 0.007, 0.89, "", "", "", "", "", "", "", 
  "", "", "", "", "", "", "", "", "", "", "", "", "", "", 2387., "", "", "", 
  125., 45.37, 1.9129955*^7, 197.519, 18.1, 2.979, 1.783, 1095.042, 71.4, 
  227.349, 3.94, 4.4, 24.7, 8.704, 1.3, 64.26, 0.483}, 
 {"MWI", "Africa", "Malawi", "2021-05-15", 34210., 10., 6.286, 1153., 0., 0., 
  1788.295, 0.523, 0.329, 60.272, 0., 0., 0.91, "", "", "", "", "", "", "", 
  "", "", "", "", "", "", "", "", "", "", 332955., 332955., "", "", 2117., 
  1.74, 1.74, "", 111., 45.37, 1.9129955*^7, 197.519, 18.1, 2.979, 1.783, 
  1095.042, 71.4, 227.349, 3.94, 4.4, 24.7, 8.704, 1.3, 64.26, 0.483}, 
 {"MWI", "Africa", "Malawi", "2021-05-16", 34214., 4., 6.143, 1153., 0., 0., 
  1788.504, 0.209, 0.321, 60.272, 0., 0., 0.92, "", "", "", "", "", "", "", 
  "", "", "", "", "", "", "", "", "", "", "", "", "", "", 2048., "", "", "", 
  107., 45.37, 1.9129955*^7, 197.519, 18.1, 2.979, 1.783, 1095.042, 71.4, 
  227.349, 3.94, 4.4, 24.7, 8.704, 1.3, 64.26, 0.483}, 
 {"MWI", "Africa", "Malawi", "2021-05-17", 34216., 2., 5.143, 1153., 0., 0., 
  1788.608, 0.105, 0.269, 60.272, 0., 0., 0.94, "", "", "", "", "", "", "", 
  "", "", "", "", "", "", "", "", "", "", 334363., 334363., "", "", 2009., 
  1.75, 1.75, "", 105., 45.37, 1.9129955*^7, 197.519, 18.1, 2.979, 1.783, 
  1095.042, 71.4, 227.349, 3.94, 4.4, 24.7, 8.704, 1.3, 64.26, 0.483}, 
 {"MWI", "Africa", "Malawi", "2021-05-18", 34231., 15., 6.857, 1153., 0., 0., 
  1789.393, 0.784, 0.358, 60.272, 0., 0., 0.96, "", "", "", "", "", "", "", 
  "", "", "", "", "", "", "", "", "", "", 335232., 335232., "", 869., 1655., 
  1.75, 1.75, "", 87., 42.59, 1.9129955*^7, 197.519, 18.1, 2.979, 1.783, 
  1095.042, 71.4, 227.349, 3.94, 4.4, 24.7, 8.704, 1.3, 64.26, 0.483}, 
 {"MWI", "Africa", "Malawi", "2021-05-19", 34238., 7., 7.857, 1153., 0., 0., 
  1789.759, 0.366, 0.411, 60.272, 0., 0., 0.97, "", "", "", "", "", "", "", 
  "", "", "", "", "", "", "", "", "", "", 336826., 336826., "", 1594., 1404., 
  1.76, 1.76, "", 73., 42.59, 1.9129955*^7, 197.519, 18.1, 2.979, 1.783, 
  1095.042, 71.4, 227.349, 3.94, 4.4, 24.7, 8.704, 1.3, 64.26, 0.483}, 
 {"MWI", "Africa", "Malawi", "2021-05-20", 34251., 13., 7.286, 1153., 0., 0., 
  1790.438, 0.68, 0.381, 60.272, 0., 0., 0.98, "", "", "", "", "", "", "", 
  "", "", "", "", "", "", "", "", "", "", 339481., 339481., "", 2655., 1305., 
  1.77, 1.77, "", 68., 42.59, 1.9129955*^7, 197.519, 18.1, 2.979, 1.783, 
  1095.042, 71.4, 227.349, 3.94, 4.4, 24.7, 8.704, 1.3, 64.26, 0.483}, 
 {"MWI", "Africa", "Malawi", "2021-05-21", 34261., 10., 8.714, 1153., 0., 0., 
  1790.961, 0.523, 0.456, 60.272, 0., 0., 0.98, "", "", "", "", "", "", "", 
  "", "", "", "", "", "", "", "", "", "", 341698., 341698., "", 2217., 1435., 
  1.79, 1.79, "", 75., 42.59, 1.9129955*^7, 197.519, 18.1, 2.979, 1.783, 
  1095.042, 71.4, 227.349, 3.94, 4.4, 24.7, 8.704, 1.3, 64.26, 0.483}, 
 {"MWI", "Africa", "Malawi", "2021-05-22", 34274., 13., 9.143, 1153., 0., 0., 
  1791.64, 0.68, 0.478, 60.272, 0., 0., 0.98, "", "", "", "", "", "", "", "", 
  "", "", "", "", "", "", "", "", "", 344394., 344394., "", 2696., 1634., 
  1.8, 1.8, "", 85., 42.59, 1.9129955*^7, 197.519, 18.1, 2.979, 1.783, 
  1095.042, 71.4, 227.349, 3.94, 4.4, 24.7, 8.704, 1.3, 64.26, 0.483}, 
 {"MWI", "Africa", "Malawi", "2021-05-23", 34284., 10., 10., 1153., 0., 0., 
  1792.163, 0.523, 0.523, 60.272, 0., 0., 0.98, "", "", "", "", "", "", "", 
  "", "", "", "", "", "", "", "", "", "", 344647., 344647., "", 253., 1570., 
  1.8, 1.8, "", 82., "", 1.9129955*^7, 197.519, 18.1, 2.979, 1.783, 1095.042, 
  71.4, 227.349, 3.94, 4.4, 24.7, 8.704, 1.3, 64.26, 0.483}, 
 {"MWI", "Africa", "Malawi", "2021-05-24", 34293., 9., 11., 1154., 1., 0.143, 
  1792.634, 0.47, 0.575, 60.324, 0.052, 0.007, 0.98, "", "", "", "", "", "", 
  "", "", "", "", "", "", "", "", "", "", "", "", "", "", "", 1552., "", "", 
  "", 81., "", 1.9129955*^7, 197.519, 18.1, 2.979, 1.783, 1095.042, 71.4, 
  227.349, 3.94, 4.4, 24.7, 8.704, 1.3, 64.26, 0.483}, 
 {"MWI", "Africa", "Malawi", "2021-05-25", 34295., 2., 9.143, 1154., 0., 
  0.143, 1792.738, 0.105, 0.478, 60.324, 0., 0.007, 0.97, "", "", "", "", "", 
  "", "", "", "", "", "", "", "", "", "", "", "", 345806., 345806., "", "", 
  1511., 1.81, 1.81, "", 79., "", 1.9129955*^7, 197.519, 18.1, 2.979, 1.783, 
  1095.042, 71.4, 227.349, 3.94, 4.4, 24.7, 8.704, 1.3, 64.26, 0.483}, 
 {"MWI", "Africa", "Malawi", "2021-05-26", 34304., 9., 9.429, 1154., 0., 
  0.143, 1793.209, 0.47, 0.493, 60.324, 0., 0.007, 0.97, "", "", "", "", "", 
  "", "", "", "", 344647., 18.016, "", "", "", "", "", "samples tested", 
  347638., 347638., "", 1832., 1545., 1.82, 1.82, "", 81., "", 1.9129955*^7, 
  197.519, 18.1, 2.979, 1.783, 1095.042, 71.4, 227.349, 3.94, 4.4, 24.7, 
  8.704, 1.3, 64.26, 0.483}, {"MWI", "Africa", "Malawi", "2021-05-27", 
  34304., 0., 7.571, 1154., 0., 0.143, 1793.209, 0., 0.396, 60.324, 0., 
  0.007, 0.97, "", "", "", "", "", "", "", "", "", "", "", "", "", "", "", 
  "", "samples tested", "", "", "", "", 1520., "", "", "", 79., "", 
  1.9129955*^7, 197.519, 18.1, 2.979, 1.783, 1095.042, 71.4, 227.349, 3.94, 
  4.4, 24.7, 8.704, 1.3, 64.26, 0.483}, {"MWI", "Africa", "Malawi", 
  "2021-05-28", 34323., 19., 8.857, 1154., 0., 0.143, 1794.202, 0.993, 0.463, 
  60.324, 0., 0.007, 0.98, "", "", "", "", "", "", "", "", "", "", "", "", 
  "", "", "", "", "samples tested", 352607., 352607., "", "", 1558., 1.84, 
  1.84, "", 81., "", 1.9129955*^7, 197.519, 18.1, 2.979, 1.783, 1095.042, 
  71.4, 227.349, 3.94, 4.4, 24.7, 8.704, 1.3, 64.26, 0.483}, 
 {"MWI", "Africa", "Malawi", "2021-05-29", 34329., 6., 7.857, 1154., 0., 
  0.143, 1794.515, 0.314, 0.411, 60.324, 0., 0.007, 0.98, "", "", "", "", "", 
  "", "", "", "", "", "", "", "", "", "", "", "samples tested", 354777., 
  354777., "", 2170., 1483., 1.85, 1.85, "", 78., "", 1.9129955*^7, 197.519, 
  18.1, 2.979, 1.783, 1095.042, 71.4, 227.349, 3.94, 4.4, 24.7, 8.704, 1.3, 
  64.26, 0.483}, {"MWI", "Africa", "Malawi", "2021-05-30", 34335., 6., 7.286, 
  1155., 1., 0.286, 1794.829, 0.314, 0.381, 60.377, 0.052, 0.015, 0.98, "", 
  "", "", "", "", "", "", "", "", "", "", "", "", "", "", "", 
  "samples tested", 355093., 355093., "", 316., 1492., 1.86, 1.86, "", 78., 
  "", 1.9129955*^7, 197.519, 18.1, 2.979, 1.783, 1095.042, 71.4, 227.349, 
  3.94, 4.4, 24.7, 8.704, 1.3, 64.26, 0.483}, {"MWI", "Africa", "Malawi", 
  "2021-05-31", 34338., 3., 6.429, 1155., 0., 0.143, 1794.986, 0.157, 0.336, 
  60.377, 0., 0.007, 0.98, "", "", "", "", "", "", "", "", "", "", "", "", 
  "", "", "", "", "samples tested", 355118., 355118., "", 25., 1413., 1.86, 
  1.86, "", 74., "", 1.9129955*^7, 197.519, 18.1, 2.979, 1.783, 1095.042, 
  71.4, 227.349, 3.94, 4.4, 24.7, 8.704, 1.3, 64.26, 0.483}, 
 {"MWI", "Africa", "Malawi", "2021-06-01", 34346., 8., 7.286, 1156., 1., 
  0.286, 1795.404, 0.418, 0.381, 60.429, 0.052, 0.015, 0.99, "", "", "", "", 
  "", "", "", "", "", 347638., 18.172, "", "", "", "", "", "samples tested", 
  356134., 356134., "", 1016., 1475., 1.86, 1.86, "", 77., "", 1.9129955*^7, 
  197.519, 18.1, 2.979, 1.783, 1095.042, 71.4, 227.349, 3.94, 4.4, 24.7, 
  8.704, 1.3, 64.26, 0.483}, {"MWI", "Africa", "Malawi", "2021-06-02", 
  34360., 14., 8., 1156., 0., 0.286, 1796.136, 0.732, 0.418, 60.429, 0., 
  0.015, 0.99, "", "", "", "", "", "", "", "", "", "", "", "", 1034., 0.054, 
  0.008, 129.2, "samples tested", 357015., 357015., "", 881., 1340., 1.87, 
  1.87, "", 70., "", 1.9129955*^7, 197.519, 18.1, 2.979, 1.783, 1095.042, 
  71.4, 227.349, 3.94, 4.4, 24.7, 8.704, 1.3, 64.26, 0.483}, 
 {"MWI", "Africa", "Malawi", "2021-06-03", 34365., 5., 8.714, 1156., 0., 
  0.286, 1796.397, 0.261, 0.456, 60.429, 0., 0.015, 0.99, "", "", "", "", "", 
  "", "", "", "", 356134., 18.617, "", 1570., 0.082, 0.006, 180.2, 
  "samples tested", 357650., 357650., "", 635., 1075., 1.87, 1.87, "", 56., 
  "", 1.9129955*^7, 197.519, 18.1, 2.979, 1.783, 1095.042, 71.4, 227.349, 
  3.94, 4.4, 24.7, 8.704, 1.3, 64.26, 0.483}, {"MWI", "Africa", "Malawi", 
  "2021-06-04", 34371., 6., 6.857, 1156., 0., 0.286, 1796.711, 0.314, 0.358, 
  60.429, 0., 0.015, 0.99, "", "", "", "", "", "", "", "", "", "", "", "", 
  "", "", "", "", "", "", "", "", "", "", "", "", "", "", "", 1.9129955*^7, 
  197.519, 18.1, 2.979, 1.783, 1095.042, 71.4, 227.349, 3.94, 4.4, 24.7, 
  8.704, 1.3, 64.26, 0.483}, {"MWI", "Africa", "Malawi", "2021-06-05", 
  34384., 13., 7.857, 1156., 0., 0.286, 1797.391, 0.68, 0.411, 60.429, 0., 
  0.015, 1., "", "", "", "", "", "", "", "", "", "", "", "", "", "", "", "", 
  "", "", "", "", "", "", "", "", "", "", "", 1.9129955*^7, 197.519, 18.1, 
  2.979, 1.783, 1095.042, 71.4, 227.349, 3.94, 4.4, 24.7, 8.704, 1.3, 64.26, 
  0.483}, {"MWI", "Africa", "Malawi", "2021-06-06", 34390., 6., 7.857, 1157., 
  1., 0.286, 1797.704, 0.314, 0.411, 60.481, 0.052, 0.015, 1., "", "", "", 
  "", "", "", "", "", "", "", "", "", "", "", "", "", "", "", "", "", "", "", 
  "", "", "", "", "", 1.9129955*^7, 197.519, 18.1, 2.979, 1.783, 1095.042, 
  71.4, 227.349, 3.94, 4.4, 24.7, 8.704, 1.3, 64.26, 0.483}, 
 {"MWI", "Africa", "Malawi", "2021-06-07", 34403., 13., 9.286, 1157., 0., 
  0.286, 1798.384, 0.68, 0.485, 60.481, 0., 0.015, "", "", "", "", "", "", 
  "", "", "", "", "", "", "", "", "", "", "", "", "", "", "", "", "", "", "", 
  "", "", "", 1.9129955*^7, 197.519, 18.1, 2.979, 1.783, 1095.042, 71.4, 
  227.349, 3.94, 4.4, 24.7, 8.704, 1.3, 64.26, 0.483}, 
 {"MYS", "Asia", "Malaysia", "2020-01-25", 3., 3., "", "", "", "", 0.093, 
  0.093, "", "", "", "", "", "", "", "", "", "", "", "", "", "", "", "", "", 
  "", "", "", "", "", "", "", "", "", "", "", "", "", "", 11.11, 
  3.2365998*^7, 96.254, 29.9, 6.293, 3.407, 26808.164, 0.1, 260.942, 16.74, 
  1., 42.4, "", 1.9, 76.16, 0.81}, {"MYS", "Asia", "Malaysia", "2020-01-26", 
  4., 1., "", "", "", "", 0.124, 0.031, "", "", "", "", "", "", "", "", "", 
  "", "", "", "", "", "", "", "", "", "", "", "", "", "", "", "", "", "", "", 
  "", "", "", 11.11, 3.2365998*^7, 96.254, 29.9, 6.293, 3.407, 26808.164, 
  0.1, 260.942, 16.74, 1., 42.4, "", 1.9, 76.16, 0.81}, 
 {"MYS", "Asia", "Malaysia", "2020-01-27", 4., 0., "", "", "", "", 0.124, 0., 
  "", "", "", "", "", "", "", "", "", "", "", "", "", "", "", "", "", "", "", 
  "", "", "", "", "", "", "", "", "", "", "", "", 11.11, 3.2365998*^7, 
  96.254, 29.9, 6.293, 3.407, 26808.164, 0.1, 260.942, 16.74, 1., 42.4, "", 
  1.9, 76.16, 0.81}, {"MYS", "Asia", "Malaysia", "2020-01-28", 4., 0., "", 
  "", "", "", 0.124, 0., "", "", "", "", "", "", "", "", "", "", "", "", "", 
  "", "", "", "", "", "", "", "", "", "", "", "", "", "", "", "", "", "", 
  11.11, 3.2365998*^7, 96.254, 29.9, 6.293, 3.407, 26808.164, 0.1, 260.942, 
  16.74, 1., 42.4, "", 1.9, 76.16, 0.81}, {"MYS", "Asia", "Malaysia", 
  "2020-01-29", 7., 3., "", "", "", "", 0.216, 0.093, "", "", "", "", "", "", 
  "", "", "", "", "", "", "", "", "", "", "", "", "", "", "", "", "", "", "", 
  "", "", "", "", "", "", 11.11, 3.2365998*^7, 96.254, 29.9, 6.293, 3.407, 
  26808.164, 0.1, 260.942, 16.74, 1., 42.4, "", 1.9, 76.16, 0.81}, 
 {"MYS", "Asia", "Malaysia", "2020-01-30", 8., 1., 1.143, "", "", 0., 0.247, 
  0.031, 0.035, "", "", 0., "", "", "", "", "", "", "", "", "", "", "", "", 
  "", "", "", "", "", "", "", "", "", "", "", "", "", "", "", 19.44, 
  3.2365998*^7, 96.254, 29.9, 6.293, 3.407, 26808.164, 0.1, 260.942, 16.74, 
  1., 42.4, "", 1.9, 76.16, 0.81}, {"MYS", "Asia", "Malaysia", "2020-01-31", 
  8., 0., 1.143, "", "", 0., 0.247, 0., 0.035, "", "", 0., "", "", "", "", 
  "", "", "", "", "", "", "", "", "", "", "", "", "", "", "", "", "", "", "", 
  "", "", "", "", 19.44, 3.2365998*^7, 96.254, 29.9, 6.293, 3.407, 26808.164, 
  0.1, 260.942, 16.74, 1., 42.4, "", 1.9, 76.16, 0.81}, 
 {"MYS", "Asia", "Malaysia", "2020-02-01", 8., 0., 0.714, "", "", 0., 0.247, 
  0., 0.022, "", "", 0., "", "", "", "", "", "", "", "", "", "", "", "", "", 
  "", "", "", "", "", "", "", "", "", "", "", "", "", "", 19.44, 
  3.2365998*^7, 96.254, 29.9, 6.293, 3.407, 26808.164, 0.1, 260.942, 16.74, 
  1., 42.4, "", 1.9, 76.16, 0.81}, {"MYS", "Asia", "Malaysia", "2020-02-02", 
  8., 0., 0.571, "", "", 0., 0.247, 0., 0.018, "", "", 0., "", "", "", "", 
  "", "", "", "", "", "", "", "", "", "", "", "", "", "", "", "", "", "", "", 
  "", "", "", "", 19.44, 3.2365998*^7, 96.254, 29.9, 6.293, 3.407, 26808.164, 
  0.1, 260.942, 16.74, 1., 42.4, "", 1.9, 76.16, 0.81}, 
 {"MYS", "Asia", "Malaysia", "2020-02-03", 8., 0., 0.571, "", "", 0., 0.247, 
  0., 0.018, "", "", 0., "", "", "", "", "", "", "", "", "", "", "", "", "", 
  "", "", "", "", "", "", "", "", "", "", "", "", "", "", 19.44, 
  3.2365998*^7, 96.254, 29.9, 6.293, 3.407, 26808.164, 0.1, 260.942, 16.74, 
  1., 42.4, "", 1.9, 76.16, 0.81}, {"MYS", "Asia", "Malaysia", "2020-02-04", 
  10., 2., 0.857, "", "", 0., 0.309, 0.062, 0.026, "", "", 0., "", "", "", 
  "", "", "", "", "", "", "", "", "", "", "", "", "", "", "", "", "", "", "", 
  "", "", "", "", "", 19.44, 3.2365998*^7, 96.254, 29.9, 6.293, 3.407, 
  26808.164, 0.1, 260.942, 16.74, 1., 42.4, "", 1.9, 76.16, 0.81}, 
 {"MYS", "Asia", "Malaysia", "2020-02-05", 12., 2., 0.714, "", "", 0., 0.371, 
  0.062, 0.022, "", "", 0., "", "", "", "", "", "", "", "", "", "", "", "", 
  "", "", "", "", "", "", "", "", "", "", "", "", "", "", "", 19.44, 
  3.2365998*^7, 96.254, 29.9, 6.293, 3.407, 26808.164, 0.1, 260.942, 16.74, 
  1., 42.4, "", 1.9, 76.16, 0.81}, {"MYS", "Asia", "Malaysia", "2020-02-06", 
  12., 0., 0.571, "", "", 0., 0.371, 0., 0.018, "", "", 0., "", "", "", "", 
  "", "", "", "", "", "", "", "", "", "", "", "", "", "", "", "", "", "", "", 
  "", "", "", "", 19.44, 3.2365998*^7, 96.254, 29.9, 6.293, 3.407, 26808.164, 
  0.1, 260.942, 16.74, 1., 42.4, "", 1.9, 76.16, 0.81}, 
 {"MYS", "Asia", "Malaysia", "2020-02-07", 12., 0., 0.571, "", "", 0., 0.371, 
  0., 0.018, "", "", 0., "", "", "", "", "", "", "", "", "", "", "", "", "", 
  "", "", "", "", "", "", "", "", "", "", "", "", "", "", 19.44, 
  3.2365998*^7, 96.254, 29.9, 6.293, 3.407, 26808.164, 0.1, 260.942, 16.74, 
  1., 42.4, "", 1.9, 76.16, 0.81}, {"MYS", "Asia", "Malaysia", "2020-02-08", 
  16., 4., 1.143, "", "", 0., 0.494, 0.124, 0.035, "", "", 0., "", "", "", 
  "", "", "", "", "", "", "", "", "", "", "", "", "", "", "", "", "", "", "", 
  "", "", "", "", "", 19.44, 3.2365998*^7, 96.254, 29.9, 6.293, 3.407, 
  26808.164, 0.1, 260.942, 16.74, 1., 42.4, "", 1.9, 76.16, 0.81}, 
 {"MYS", "Asia", "Malaysia", "2020-02-09", 16., 0., 1.143, "", "", 0., 0.494, 
  0., 0.035, "", "", 0., "", "", "", "", "", "", "", "", "", "", "", "", "", 
  "", "", "", "", "", "", "", "", "", "", "", "", "", "", 19.44, 
  3.2365998*^7, 96.254, 29.9, 6.293, 3.407, 26808.164, 0.1, 260.942, 16.74, 
  1., 42.4, "", 1.9, 76.16, 0.81}, {"MYS", "Asia", "Malaysia", "2020-02-10", 
  18., 2., 1.429, "", "", 0., 0.556, 0.062, 0.044, "", "", 0., "", "", "", 
  "", "", "", "", "", "", "", "", "", "", "", "", "", "", "", "", "", "", "", 
  "", "", "", "", "", 19.44, 3.2365998*^7, 96.254, 29.9, 6.293, 3.407, 
  26808.164, 0.1, 260.942, 16.74, 1., 42.4, "", 1.9, 76.16, 0.81}, 
 {"MYS", "Asia", "Malaysia", "2020-02-11", 18., 0., 1.143, "", "", 0., 0.556, 
  0., 0.035, "", "", 0., "", "", "", "", "", "", "", "", "", "", "", "", "", 
  "", "", "", "", "", "", "", "", "", "", "", "", "", "", 19.44, 
  3.2365998*^7, 96.254, 29.9, 6.293, 3.407, 26808.164, 0.1, 260.942, 16.74, 
  1., 42.4, "", 1.9, 76.16, 0.81}, {"MYS", "Asia", "Malaysia", "2020-02-12", 
  18., 0., 0.857, "", "", 0., 0.556, 0., 0.026, "", "", 0., "", "", "", "", 
  "", "", "", "", "", "", "", "", "", "", "", "", "", "", "", "", "", "", "", 
  "", "", "", "", 19.44, 3.2365998*^7, 96.254, 29.9, 6.293, 3.407, 26808.164, 
  0.1, 260.942, 16.74, 1., 42.4, "", 1.9, 76.16, 0.81}, 
 {"MYS", "Asia", "Malaysia", "2020-02-13", 19., 1., 1., "", "", 0., 0.587, 
  0.031, 0.031, "", "", 0., "", "", "", "", "", "", "", "", "", "", "", "", 
  "", "", "", "", "", "", "", "", "", "", "", "", "", "", "", 19.44, 
  3.2365998*^7, 96.254, 29.9, 6.293, 3.407, 26808.164, 0.1, 260.942, 16.74, 
  1., 42.4, "", 1.9, 76.16, 0.81}, {"MYS", "Asia", "Malaysia", "2020-02-14", 
  19., 0., 1., "", "", 0., 0.587, 0., 0.031, "", "", 0., "", "", "", "", "", 
  "", "", "", "", "", 653., 0.02, "", "", "", "", "", "people tested", "", 
  "", "", "", "", "", "", "", "", 19.44, 3.2365998*^7, 96.254, 29.9, 6.293, 
  3.407, 26808.164, 0.1, 260.942, 16.74, 1., 42.4, "", 1.9, 76.16, 0.81}, 
 {"MYS", "Asia", "Malaysia", "2020-02-15", 22., 3., 0.857, "", "", 0., 0.68, 
  0.093, 0.026, "", "", 0., "", "", "", "", "", "", "", "", "", "", "", "", 
  "", "", "", "", "", "people tested", "", "", "", "", "", "", "", "", "", 
  19.44, 3.2365998*^7, 96.254, 29.9, 6.293, 3.407, 26808.164, 0.1, 260.942, 
  16.74, 1., 42.4, "", 1.9, 76.16, 0.81}, {"MYS", "Asia", "Malaysia", 
  "2020-02-16", 22., 0., 0.857, "", "", 0., 0.68, 0., 0.026, "", "", 0., "", 
  "", "", "", "", "", "", "", "", "", 656., 0.02, "", "", "", "", "", 
  "people tested", "", "", "", "", "", "", "", "", "", 19.44, 3.2365998*^7, 
  96.254, 29.9, 6.293, 3.407, 26808.164, 0.1, 260.942, 16.74, 1., 42.4, "", 
  1.9, 76.16, 0.81}, {"MYS", "Asia", "Malaysia", "2020-02-17", 22., 0., 
  0.571, "", "", 0., 0.68, 0., 0.018, "", "", 0., "", "", "", "", "", "", "", 
  "", "", 101., 757., 0.023, 0.003, "", "", "", "", "people tested", "", "", 
  "", "", "", "", "", "", "", 19.44, 3.2365998*^7, 96.254, 29.9, 6.293, 
  3.407, 26808.164, 0.1, 260.942, 16.74, 1., 42.4, "", 1.9, 76.16, 0.81}, 
 {"MYS", "Asia", "Malaysia", "2020-02-18", 22., 0., 0.571, "", "", 0., 0.68, 
  0., 0.018, "", "", 0., "", "", "", "", "", "", "", "", "", 40., 797., 
  0.025, 0.001, "", "", "", "", "people tested", "", "", "", "", "", "", "", 
  "", "", 19.44, 3.2365998*^7, 96.254, 29.9, 6.293, 3.407, 26808.164, 0.1, 
  260.942, 16.74, 1., 42.4, "", 1.9, 76.16, 0.81}, 
 {"MYS", "Asia", "Malaysia", "2020-02-19", 22., 0., 0.571, "", "", 0., 0.68, 
  0., 0.018, "", "", 0., "", "", "", "", "", "", "", "", "", "", "", "", "", 
  "", "", "", "", "people tested", "", "", "", "", "", "", "", "", "", 19.44, 
  3.2365998*^7, 96.254, 29.9, 6.293, 3.407, 26808.164, 0.1, 260.942, 16.74, 
  1., 42.4, "", 1.9, 76.16, 0.81}, {"MYS", "Asia", "Malaysia", "2020-02-20", 
  22., 0., 0.429, "", "", 0., 0.68, 0., 0.013, "", "", 0., "", "", "", "", 
  "", "", "", "", "", "", 880., 0.027, "", "", "", "", "", "people tested", 
  "", "", "", "", "", "", "", "", "", 19.44, 3.2365998*^7, 96.254, 29.9, 
  6.293, 3.407, 26808.164, 0.1, 260.942, 16.74, 1., 42.4, "", 1.9, 76.16, 
  0.81}, {"MYS", "Asia", "Malaysia", "2020-02-21", 22., 0., 0.429, "", "", 
  0., 0.68, 0., 0.013, "", "", 0., "", "", "", "", "", "", "", "", "", 88., 
  968., 0.03, 0.003, 45., 0.001, 0.01, 104.9, "people tested", "", "", "", 
  "", "", "", "", "", "", 19.44, 3.2365998*^7, 96.254, 29.9, 6.293, 3.407, 
  26808.164, 0.1, 260.942, 16.74, 1., 42.4, "", 1.9, 76.16, 0.81}, 
 {"MYS", "Asia", "Malaysia", "2020-02-22", 22., 0., 0., "", "", 0., 0.68, 0., 
  0., "", "", 0., "", "", "", "", "", "", "", "", "", "", "", "", "", 49., 
  0.002, 0., "", "people tested", "", "", "", "", "", "", "", "", "", 19.44, 
  3.2365998*^7, 96.254, 29.9, 6.293, 3.407, 26808.164, 0.1, 260.942, 16.74, 
  1., 42.4, "", 1.9, 76.16, 0.81}, {"MYS", "Asia", "Malaysia", "2020-02-23", 
  22., 0., 0., "", "", 0., 0.68, 0., 0., "", "", 0., "", "", "", "", "", "", 
  "", "", "", "", 1028., 0.032, "", 53., 0.002, 0., "", "people tested", "", 
  "", "", "", "", "", "", "", "", 19.44, 3.2365998*^7, 96.254, 29.9, 6.293, 
  3.407, 26808.164, 0.1, 260.942, 16.74, 1., 42.4, "", 1.9, 76.16, 0.81}, 
 {"MYS", "Asia", "Malaysia", "2020-02-24", 22., 0., 0., "", "", 0., 0.68, 0., 
  0., "", "", 0., "", "", "", "", "", "", "", "", "", 26., 1054., 0.033, 
  0.001, 42., 0.001, 0., "", "people tested", "", "", "", "", "", "", "", "", 
  "", 19.44, 3.2365998*^7, 96.254, 29.9, 6.293, 3.407, 26808.164, 0.1, 
  260.942, 16.74, 1., 42.4, "", 1.9, 76.16, 0.81}, 
 {"MYS", "Asia", "Malaysia", "2020-02-25", 22., 0., 0., "", "", 0., 0.68, 0., 
  0., "", "", 0., "", "", "", "", "", "", "", "", "", 13., 1067., 0.033, 0., 
  39., 0.001, 0., "", "people tested", "", "", "", "", "", "", "", "", "", 
  19.44, 3.2365998*^7, 96.254, 29.9, 6.293, 3.407, 26808.164, 0.1, 260.942, 
  16.74, 1., 42.4, "", 1.9, 76.16, 0.81}, {"MYS", "Asia", "Malaysia", 
  "2020-02-26", 22., 0., 0., "", "", 0., 0.68, 0., 0., "", "", 0., "", "", 
  "", "", "", "", "", "", "", 24., 1091., 0.034, 0.001, 36., 0.001, 0., "", 
  "people tested", "", "", "", "", "", "", "", "", "", 19.44, 3.2365998*^7, 
  96.254, 29.9, 6.293, 3.407, 26808.164, 0.1, 260.942, 16.74, 1., 42.4, "", 
  1.9, 76.16, 0.81}, {"MYS", "Asia", "Malaysia", "2020-02-27", 23., 1., 
  0.143, "", "", 0., 0.711, 0.031, 0.004, "", "", 0., "", "", "", "", "", "", 
  "", "", "", 454., 1545., 0.048, 0.014, 95., 0.003, 0.002, 664.3, 
  "people tested", "", "", "", "", "", "", "", "", "", 19.44, 3.2365998*^7, 
  96.254, 29.9, 6.293, 3.407, 26808.164, 0.1, 260.942, 16.74, 1., 42.4, "", 
  1.9, 76.16, 0.81}, {"MYS", "Asia", "Malaysia", "2020-02-28", 23., 0., 
  0.143, "", "", 0., 0.711, 0., 0.004, "", "", 0., "", "", "", "", "", "", 
  "", "", "", 3., 1548., 0.048, 0., 83., 0.003, 0.002, 580.4, 
  "people tested", "", "", "", "", "", "", "", "", "", 19.44, 3.2365998*^7, 
  96.254, 29.9, 6.293, 3.407, 26808.164, 0.1, 260.942, 16.74, 1., 42.4, "", 
  1.9, 76.16, 0.81}, {"MYS", "Asia", "Malaysia", "2020-02-29", 25., 2., 
  0.429, "", "", 0., 0.772, 0.062, 0.013, "", "", 0., "", "", "", "", "", "", 
  "", "", "", "", "", "", "", 88., 0.003, 0.005, 205.1, "people tested", "", 
  "", "", "", "", "", "", "", "", 19.44, 3.2365998*^7, 96.254, 29.9, 6.293, 
  3.407, 26808.164, 0.1, 260.942, 16.74, 1., 42.4, "", 1.9, 76.16, 0.81}, 
 {"MYS", "Asia", "Malaysia", "2020-03-01", 29., 4., 1., "", "", 0., 0.896, 
  0.124, 0.031, "", "", 0., "", "", "", "", "", "", "", "", "", "", "", "", 
  "", 92., 0.003, 0.011, 92., "people tested", "", "", "", "", "", "", "", 
  "", "", 19.44, 3.2365998*^7, 96.254, 29.9, 6.293, 3.407, 26808.164, 0.1, 
  260.942, 16.74, 1., 42.4, "", 1.9, 76.16, 0.81}, 
 {"MYS", "Asia", "Malaysia", "2020-03-02", 29., 0., 1., "", "", 0., 0.896, 
  0., 0.031, "", "", 0., "", "", "", "", "", "", "", "", "", "", 1739., 
  0.054, "", 98., 0.003, 0.01, 98., "people tested", "", "", "", "", "", "", 
  "", "", "", 19.44, 3.2365998*^7, 96.254, 29.9, 6.293, 3.407, 26808.164, 
  0.1, 260.942, 16.74, 1., 42.4, "", 1.9, 76.16, 0.81}, 
 {"MYS", "Asia", "Malaysia", "2020-03-03", 36., 7., 2., "", "", 0., 1.112, 
  0.216, 0.062, "", "", 0., "", "", "", "", "", "", "", "", "", "", "", "", 
  "", 113., 0.003, 0.018, 56.5, "people tested", "", "", "", "", "", "", "", 
  "", "", 19.44, 3.2365998*^7, 96.254, 29.9, 6.293, 3.407, 26808.164, 0.1, 
  260.942, 16.74, 1., 42.4, "", 1.9, 76.16, 0.81}, 
 {"MYS", "Asia", "Malaysia", "2020-03-04", 50., 14., 4., "", "", 0., 1.545, 
  0.433, 0.124, "", "", 0., "", "", "", "", "", "", "", "", "", "", 1983., 
  0.061, "", 127., 0.004, 0.031, 31.8, "people tested", "", "", "", "", "", 
  "", "", "", "", 19.44, 3.2365998*^7, 96.254, 29.9, 6.293, 3.407, 26808.164, 
  0.1, 260.942, 16.74, 1., 42.4, "", 1.9, 76.16, 0.81}, 
 {"MYS", "Asia", "Malaysia", "2020-03-05", 50., 0., 3.857, "", "", 0., 1.545, 
  0., 0.119, "", "", 0., "", "", "", "", "", "", "", "", "", "", "", "", "", 
  83., 0.003, 0.046, 21.5, "people tested", "", "", "", "", "", "", "", "", 
  "", 19.44, 3.2365998*^7, 96.254, 29.9, 6.293, 3.407, 26808.164, 0.1, 
  260.942, 16.74, 1., 42.4, "", 1.9, 76.16, 0.81}, 
 {"MYS", "Asia", "Malaysia", "2020-03-06", 83., 33., 8.571, "", "", 0., 
  2.564, 1.02, 0.265, "", "", 0., "", "", "", "", "", "", "", "", "", "", "", 
  "", "", 102., 0.003, 0.084, 11.9, "people tested", "", "", "", "", "", "", 
  "", "", "", 19.44, 3.2365998*^7, 96.254, 29.9, 6.293, 3.407, 26808.164, 
  0.1, 260.942, 16.74, 1., 42.4, "", 1.9, 76.16, 0.81}, 
 {"MYS", "Asia", "Malaysia", "2020-03-07", 93., 10., 9.714, "", "", 0., 
  2.873, 0.309, 0.3, "", "", 0., "", "", "", "", "", "", "", "", "", "", "", 
  "", "", 113., 0.003, 0.086, 11.6, "people tested", "", "", "", "", "", "", 
  "", "", "", 22.22, 3.2365998*^7, 96.254, 29.9, 6.293, 3.407, 26808.164, 
  0.1, 260.942, 16.74, 1., 42.4, "", 1.9, 76.16, 0.81}, 
 {"MYS", "Asia", "Malaysia", "2020-03-08", 99., 6., 10., "", "", 0., 3.059, 
  0.185, 0.309, "", "", 0., "", "", "", "", "", "", "", "", "", "", "", "", 
  "", 124., 0.004, 0.081, 12.4, "people tested", "", "", "", "", "", "", "", 
  "", "", 22.22, 3.2365998*^7, 96.254, 29.9, 6.293, 3.407, 26808.164, 0.1, 
  260.942, 16.74, 1., 42.4, "", 1.9, 76.16, 0.81}, 
 {"MYS", "Asia", "Malaysia", "2020-03-09", 117., 18., 12.571, "", "", 0., 
  3.615, 0.556, 0.388, "", "", 0., "", "", "", "", "", "", "", "", "", "", 
  2686., 0.083, "", 135., 0.004, 0.093, 10.7, "people tested", "", "", "", 
  "", "", "", "", "", "", 22.22, 3.2365998*^7, 96.254, 29.9, 6.293, 3.407, 
  26808.164, 0.1, 260.942, 16.74, 1., 42.4, "", 1.9, 76.16, 0.81}, 
 {"MYS", "Asia", "Malaysia", "2020-03-10", 129., 12., 13.286, "", "", 0., 
  3.986, 0.371, 0.41, "", "", 0., 2.1, "", "", "", "", "", "", "", "", "", 
  "", "", "", 181., 0.006, 0.073, 13.6, "people tested", "", "", "", "", "", 
  "", "", "", "", 22.22, 3.2365998*^7, 96.254, 29.9, 6.293, 3.407, 26808.164, 
  0.1, 260.942, 16.74, 1., 42.4, "", 1.9, 76.16, 0.81}, 
 {"MYS", "Asia", "Malaysia", "2020-03-11", 149., 20., 14.143, "", "", 0., 
  4.604, 0.618, 0.437, "", "", 0., 2.12, "", "", "", "", "", "", "", "", "", 
  3573., 0.11, "", 227., 0.007, 0.062, 16.1, "people tested", "", "", "", "", 
  "", "", "", "", "", 22.22, 3.2365998*^7, 96.254, 29.9, 6.293, 3.407, 
  26808.164, 0.1, 260.942, 16.74, 1., 42.4, "", 1.9, 76.16, 0.81}, 
 {"MYS", "Asia", "Malaysia", "2020-03-12", 149., 0., 14.143, "", "", 0., 
  4.604, 0., 0.437, "", "", 0., 2.17, "", "", "", "", "", "", "", "", 118., 
  3691., 0.114, 0.004, 224., 0.007, 0.063, 15.8, "people tested", "", "", "", 
  "", "", "", "", "", "", 27.78, 3.2365998*^7, 96.254, 29.9, 6.293, 3.407, 
  26808.164, 0.1, 260.942, 16.74, 1., 42.4, "", 1.9, 76.16, 0.81}, 
 {"MYS", "Asia", "Malaysia", "2020-03-13", 197., 48., 16.286, "", "", 0., 
  6.087, 1.483, 0.503, "", "", 0., 2.28, "", "", "", "", "", "", "", "", "", 
  "", "", "", 290., 0.009, 0.056, 17.8, "people tested", "", "", "", "", "", 
  "", "", "", "", 27.78, 3.2365998*^7, 96.254, 29.9, 6.293, 3.407, 26808.164, 
  0.1, 260.942, 16.74, 1., 42.4, "", 1.9, 76.16, 0.81}, 
 {"MYS", "Asia", "Malaysia", "2020-03-14", 238., 41., 20.714, "", "", 0., 
  7.353, 1.267, 0.64, "", "", 0., 2.37, "", "", "", "", "", "", "", "", "", 
  4899., 0.151, "", 356., 0.011, 0.058, 17.2, "people tested", "", "", "", 
  "", "", "", "", "", "", 38.89, 3.2365998*^7, 96.254, 29.9, 6.293, 3.407, 
  26808.164, 0.1, 260.942, 16.74, 1., 42.4, "", 1.9, 76.16, 0.81}, 
 {"MYS", "Asia", "Malaysia", "2020-03-15", 428., 190., 47., "", "", 0., 
  13.224, 5.87, 1.452, "", "", 0., 2.44, "", "", "", "", "", "", "", "", "", 
  "", "", "", 429., 0.013, 0.11, 9.1, "people tested", "", "", "", "", "", 
  "", "", "", "", 38.89, 3.2365998*^7, 96.254, 29.9, 6.293, 3.407, 26808.164, 
  0.1, 260.942, 16.74, 1., 42.4, "", 1.9, 76.16, 0.81}, 
 {"MYS", "Asia", "Malaysia", "2020-03-16", 566., 138., 64.143, "", "", 0., 
  17.487, 4.264, 1.982, "", "", 0., 2.35, "", "", "", "", "", "", "", "", "", 
  "", "", "", 501., 0.015, 0.128, 7.8, "people tested", "", "", "", "", "", 
  "", "", "", "", 38.89, 3.2365998*^7, 96.254, 29.9, 6.293, 3.407, 26808.164, 
  0.1, 260.942, 16.74, 1., 42.4, "", 1.9, 76.16, 0.81}, 
 {"MYS", "Asia", "Malaysia", "2020-03-17", 673., 107., 77.714, 2., 2., 0.286, 
  20.793, 3.306, 2.401, 0.062, 0.062, 0.009, 2.23, "", "", "", "", "", "", 
  "", "", "", 6842., 0.211, "", 530., 0.016, 0.147, 6.8, "people tested", "", 
  "", "", "", "", "", "", "", "", 38.89, 3.2365998*^7, 96.254, 29.9, 6.293, 
  3.407, 26808.164, 0.1, 260.942, 16.74, 1., 42.4, "", 1.9, 76.16, 0.81}, 
 {"MYS", "Asia", "Malaysia", "2020-03-18", 790., 117., 91.571, 2., 0., 0.286, 
  24.408, 3.615, 2.829, 0.062, 0., 0.009, 2.11, "", "", "", "", "", "", "", 
  "", "", "", "", "", 612., 0.019, 0.15, 6.7, "people tested", "", "", "", 
  "", "", "", "", "", "", 73.15, 3.2365998*^7, 96.254, 29.9, 6.293, 3.407, 
  26808.164, 0.1, 260.942, 16.74, 1., 42.4, "", 1.9, 76.16, 0.81}, 
 {"MYS", "Asia", "Malaysia", "2020-03-19", 900., 110., 107.286, 2., 0., 
  0.286, 27.807, 3.399, 3.315, 0.062, 0., 0.009, 2., "", "", "", "", "", "", 
  "", "", "", 8873., 0.274, "", 740., 0.023, 0.145, 6.9, "people tested", "", 
  "", "", "", "", "", "", "", "", 73.15, 3.2365998*^7, 96.254, 29.9, 6.293, 
  3.407, 26808.164, 0.1, 260.942, 16.74, 1., 42.4, "", 1.9, 76.16, 0.81}, 
 {"MYS", "Asia", "Malaysia", "2020-03-20", 1030., 130., 119., 3., 1., 0.429, 
  31.824, 4.017, 3.677, 0.093, 0.031, 0.013, 1.9, "", "", "", "", "", "", "", 
  "", 1270., 10143., 0.313, 0.039, 835., 0.026, 0.143, 7., "people tested", 
  "", "", "", "", "", "", "", "", "", 73.15, 3.2365998*^7, 96.254, 29.9, 
  6.293, 3.407, 26808.164, 0.1, 260.942, 16.74, 1., 42.4, "", 1.9, 76.16, 
  0.81}, {"MYS", "Asia", "Malaysia", "2020-03-21", 1183., 153., 135., 4., 1., 
  0.571, 36.551, 4.727, 4.171, 0.124, 0.031, 0.018, 1.81, "", "", "", "", "", 
  "", "", "", "", "", "", "", 830., 0.026, 0.163, 6.1, "people tested", "", 
  "", "", "", "", "", "", "", "", 73.15, 3.2365998*^7, 96.254, 29.9, 6.293, 
  3.407, 26808.164, 0.1, 260.942, 16.74, 1., 42.4, "", 1.9, 76.16, 0.81}, 
 {"MYS", "Asia", "Malaysia", "2020-03-22", 1306., 123., 125.429, 10., 6., 
  1.429, 40.351, 3.8, 3.875, 0.309, 0.185, 0.044, 1.71, "", "", "", "", "", 
  "", "", "", "", 11275., 0.348, "", 818., 0.025, 0.153, 6.5, 
  "people tested", "", "", "", "", "", "", "", "", "", 73.15, 3.2365998*^7, 
  96.254, 29.9, 6.293, 3.407, 26808.164, 0.1, 260.942, 16.74, 1., 42.4, "", 
  1.9, 76.16, 0.81}, {"MYS", "Asia", "Malaysia", "2020-03-23", 1518., 212., 
  136., 14., 4., 2., 46.901, 6.55, 4.202, 0.433, 0.124, 0.062, 1.67, "", "", 
  "", "", "", "", "", "", 1835., 13110., 0.405, 0.057, 988., 0.031, 0.138, 
  7.3, "people tested", "", "", "", "", "", "", "", "", "", 73.15, 
  3.2365998*^7, 96.254, 29.9, 6.293, 3.407, 26808.164, 0.1, 260.942, 16.74, 
  1., 42.4, "", 1.9, 76.16, 0.81}, {"MYS", "Asia", "Malaysia", "2020-03-24", 
  1624., 106., 135.857, 16., 2., 2., 50.176, 3.275, 4.198, 0.494, 0.062, 
  0.062, 1.6, "", "", "", "", "", "", "", "", 484., 13594., 0.42, 0.015, 
  965., 0.03, 0.141, 7.1, "people tested", "", "", "", "", "", "", "", "", 
  "", 73.15, 3.2365998*^7, 96.254, 29.9, 6.293, 3.407, 26808.164, 0.1, 
  260.942, 16.74, 1., 42.4, "", 1.9, 76.16, 0.81}, 
 {"MYS", "Asia", "Malaysia", "2020-03-25", 1796., 172., 143.714, 20., 4., 
  2.571, 55.49, 5.314, 4.44, 0.618, 0.124, 0.079, 1.55, "", "", "", "", "", 
  "", "", "", 2226., 15820., 0.489, 0.069, 1138., 0.035, 0.126, 7.9, 
  "people tested", "", "", "", "", "", "", "", "", "", 73.15, 3.2365998*^7, 
  96.254, 29.9, 6.293, 3.407, 26808.164, 0.1, 260.942, 16.74, 1., 42.4, "", 
  1.9, 76.16, 0.81}, {"MYS", "Asia", "Malaysia", "2020-03-26", 2031., 235., 
  161.571, 23., 3., 3., 62.751, 7.261, 4.992, 0.711, 0.093, 0.093, 1.49, "", 
  "", "", "", "", "", "", "", 1163., 16983., 0.525, 0.036, 1159., 0.036, 
  0.139, 7.2, "people tested", "", "", "", "", "", "", "", "", "", 73.15, 
  3.2365998*^7, 96.254, 29.9, 6.293, 3.407, 26808.164, 0.1, 260.942, 16.74, 
  1., 42.4, "", 1.9, 76.16, 0.81}, {"MYS", "Asia", "Malaysia", "2020-03-27", 
  2161., 130., 161.571, 26., 3., 3.286, 66.768, 4.017, 4.992, 0.803, 0.093, 
  0.102, 1.41, "", "", "", "", "", "", "", "", 7185., 24168., 0.747, 0.222, 
  2004., 0.062, 0.081, 12.4, "people tested", "", "", "", "", "", "", "", "", 
  "", 74.07, 3.2365998*^7, 96.254, 29.9, 6.293, 3.407, 26808.164, 0.1, 
  260.942, 16.74, 1., 42.4, "", 1.9, 76.16, 0.81}, 
 {"MYS", "Asia", "Malaysia", "2020-03-28", 2320., 159., 162.429, 27., 1., 
  3.286, 71.68, 4.913, 5.018, 0.834, 0.031, 0.102, 1.35, "", "", "", "", "", 
  "", "", "", 5293., 29461., 0.91, 0.164, 2679., 0.083, 0.061, 16.5, 
  "people tested", "", "", "", "", "", "", "", "", "", 74.07, 3.2365998*^7, 
  96.254, 29.9, 6.293, 3.407, 26808.164, 0.1, 260.942, 16.74, 1., 42.4, "", 
  1.9, 76.16, 0.81}, {"MYS", "Asia", "Malaysia", "2020-03-29", 2470., 150., 
  166.286, 35., 8., 3.571, 76.315, 4.634, 5.138, 1.081, 0.247, 0.11, 1.29, 
  "", "", "", "", "", "", "", "", "", "", "", "", 2723., 0.084, 0.061, 16.4, 
  "people tested", "", "", "", "", "", "", "", "", "", 74.07, 3.2365998*^7, 
  96.254, 29.9, 6.293, 3.407, 26808.164, 0.1, 260.942, 16.74, 1., 42.4, "", 
  1.9, 76.16, 0.81}, {"MYS", "Asia", "Malaysia", "2020-03-30", 2626., 156., 
  158.286, 37., 2., 3.286, 81.135, 4.82, 4.89, 1.143, 0.062, 0.102, 1.26, "", 
  "", "", "", "", "", "", "", "", 31206., 0.964, "", 2585., 0.08, 0.061, 
  16.3, "people tested", "", "", "", "", "", "", "", "", "", 74.07, 
  3.2365998*^7, 96.254, 29.9, 6.293, 3.407, 26808.164, 0.1, 260.942, 16.74, 
  1., 42.4, "", 1.9, 76.16, 0.81}, {"MYS", "Asia", "Malaysia", "2020-03-31", 
  2766., 140., 163.143, 43., 6., 3.857, 85.46, 4.326, 5.041, 1.329, 0.185, 
  0.119, 1.24, "", "", "", "", "", "", "", "", 1058., 32264., 0.997, 0.033, 
  2667., 0.082, 0.061, 16.3, "people tested", "", "", "", "", "", "", "", "", 
  "", 74.07, 3.2365998*^7, 96.254, 29.9, 6.293, 3.407, 26808.164, 0.1, 
  260.942, 16.74, 1., 42.4, "", 1.9, 76.16, 0.81}, 
 {"MYS", "Asia", "Malaysia", "2020-04-01", 2908., 142., 158.857, 45., 2., 
  3.571, 89.847, 4.387, 4.908, 1.39, 0.062, 0.11, 1.22, "", "", "", "", "", 
  "", "", "", 3538., 35802., 1.106, 0.109, 2855., 0.088, 0.056, 18., 
  "people tested", "", "", "", "", "", "", "", "", "", 74.07, 3.2365998*^7, 
  96.254, 29.9, 6.293, 3.407, 26808.164, 0.1, 260.942, 16.74, 1., 42.4, "", 
  1.9, 76.16, 0.81}, {"MYS", "Asia", "Malaysia", "2020-04-02", 3116., 208., 
  155., 50., 5., 3.857, 96.274, 6.426, 4.789, 1.545, 0.154, 0.119, 1.19, "", 
  "", "", "", "", "", "", "", 1797., 37599., 1.162, 0.056, 2945., 0.091, 
  0.053, 19., "people tested", "", "", "", "", "", "", "", "", "", 74.07, 
  3.2365998*^7, 96.254, 29.9, 6.293, 3.407, 26808.164, 0.1, 260.942, 16.74, 
  1., 42.4, "", 1.9, 76.16, 0.81}, {"MYS", "Asia", "Malaysia", "2020-04-03", 
  3333., 217., 167.429, 53., 3., 3.857, 102.978, 6.705, 5.173, 1.638, 0.093, 
  0.119, 1.15, "", "", "", "", "", "", "", "", 1859., 39458., 1.219, 0.057, 
  2184., 0.067, 0.077, 13., "people tested", "", "", "", "", "", "", "", "", 
  "", 74.07, 3.2365998*^7, 96.254, 29.9, 6.293, 3.407, 26808.164, 0.1, 
  260.942, 16.74, 1., 42.4, "", 1.9, 76.16, 0.81}, 
 {"MYS", "Asia", "Malaysia", "2020-04-04", 3483., 150., 166.143, 57., 4., 
  4.286, 107.613, 4.634, 5.133, 1.761, 0.124, 0.132, 1.11, "", "", "", "", 
  "", "", "", "", 1465., 40923., 1.264, 0.045, 1637., 0.051, 0.101, 9.9, 
  "people tested", "", "", "", "", "", "", "", "", "", 74.07, 3.2365998*^7, 
  96.254, 29.9, 6.293, 3.407, 26808.164, 0.1, 260.942, 16.74, 1., 42.4, "", 
  1.9, 76.16, 0.81}, {"MYS", "Asia", "Malaysia", "2020-04-05", 3662., 179., 
  170.286, 61., 4., 3.714, 113.143, 5.53, 5.261, 1.885, 0.124, 0.115, 1.07, 
  "", "", "", "", "", "", "", "", 2616., 43539., 1.345, 0.081, 1886., 0.058, 
  0.09, 11.1, "people tested", "", "", "", "", "", "", "", "", "", 74.07, 
  3.2365998*^7, 96.254, 29.9, 6.293, 3.407, 26808.164, 0.1, 260.942, 16.74, 
  1., 42.4, "", 1.9, 76.16, 0.81}, {"MYS", "Asia", "Malaysia", "2020-04-06", 
  3793., 131., 166.714, 62., 1., 3.571, 117.191, 4.047, 5.151, 1.916, 0.031, 
  0.11, 1.04, "", "", "", "", "", "", "", "", 3918., 47457., 1.466, 0.121, 
  2322., 0.072, 0.072, 13.9, "people tested", "", "", "", "", "", "", "", "", 
  "", 74.07, 3.2365998*^7, 96.254, 29.9, 6.293, 3.407, 26808.164, 0.1, 
  260.942, 16.74, 1., 42.4, "", 1.9, 76.16, 0.81}, 
 {"MYS", "Asia", "Malaysia", "2020-04-07", 3963., 170., 171., 63., 1., 2.857, 
  122.443, 5.252, 5.283, 1.946, 0.031, 0.088, 1.03, "", "", "", "", "", "", 
  "", "", 5028., 52485., 1.622, 0.155, 2889., 0.089, 0.059, 16.9, 
  "people tested", "", "", "", "", "", "", "", "", "", 74.07, 3.2365998*^7, 
  96.254, 29.9, 6.293, 3.407, 26808.164, 0.1, 260.942, 16.74, 1., 42.4, "", 
  1.9, 76.16, 0.81}, {"MYS", "Asia", "Malaysia", "2020-04-08", 4119., 156., 
  173., 65., 2., 2.857, 127.263, 4.82, 5.345, 2.008, 0.062, 0.088, 1.01, "", 
  "", "", "", "", "", "", "", 5755., 58240., 1.799, 0.178, 3205., 0.099, 
  0.054, 18.5, "people tested", "", "", "", "", "", "", "", "", "", 74.07, 
  3.2365998*^7, 96.254, 29.9, 6.293, 3.407, 26808.164, 0.1, 260.942, 16.74, 
  1., 42.4, "", 1.9, 76.16, 0.81}, {"MYS", "Asia", "Malaysia", "2020-04-09", 
  4228., 109., 158.857, 67., 2., 2.429, 130.631, 3.368, 4.908, 2.07, 0.062, 
  0.075, 0.97, "", "", "", "", "", "", "", "", 5127., 63367., 1.958, 0.158, 
  3681., 0.114, 0.043, 23.2, "people tested", "", "", "", "", "", "", "", "", 
  "", 74.07, 3.2365998*^7, 96.254, 29.9, 6.293, 3.407, 26808.164, 0.1, 
  260.942, 16.74, 1., 42.4, "", 1.9, 76.16, 0.81}, 
 {"MYS", "Asia", "Malaysia", "2020-04-10", 4346., 118., 144.714, 70., 3., 
  2.429, 134.277, 3.646, 4.471, 2.163, 0.093, 0.075, 0.95, "", "", "", "", 
  "", "", "", "", 4584., 67951., 2.099, 0.142, 4070., 0.126, 0.036, 28.1, 
  "people tested", "", "", "", "", "", "", "", "", "", 73.15, 3.2365998*^7, 
  96.254, 29.9, 6.293, 3.407, 26808.164, 0.1, 260.942, 16.74, 1., 42.4, "", 
  1.9, 76.16, 0.81}, {"MYS", "Asia", "Malaysia", "2020-04-11", 4530., 184., 
  149.571, 73., 3., 2.286, 139.962, 5.685, 4.621, 2.255, 0.093, 0.071, 0.93, 
  "", "", "", "", "", "", "", "", 3946., 71897., 2.221, 0.122, 4425., 0.137, 
  0.034, 29.6, "people tested", "", "", "", "", "", "", "", "", "", 73.15, 
  3.2365998*^7, 96.254, 29.9, 6.293, 3.407, 26808.164, 0.1, 260.942, 16.74, 
  1., 42.4, "", 1.9, 76.16, 0.81}, {"MYS", "Asia", "Malaysia", "2020-04-12", 
  4683., 153., 145.857, 76., 3., 2.143, 144.689, 4.727, 4.506, 2.348, 0.093, 
  0.066, 0.9, "", "", "", "", "", "", "", "", 5594., 77491., 2.394, 0.173, 
  4850., 0.15, 0.03, 33.3, "people tested", "", "", "", "", "", "", "", "", 
  "", 73.15, 3.2365998*^7, 96.254, 29.9, 6.293, 3.407, 26808.164, 0.1, 
  260.942, 16.74, 1., 42.4, "", 1.9, 76.16, 0.81}, 
 {"MYS", "Asia", "Malaysia", "2020-04-13", 4817., 134., 146.286, 77., 1., 
  2.143, 148.829, 4.14, 4.52, 2.379, 0.031, 0.066, 0.88, "", "", "", "", "", 
  "", "", "", 4239., 81730., 2.525, 0.131, 4896., 0.151, 0.03, 33.5, 
  "people tested", "", "", "", "", "", "", "", "", "", 73.15, 3.2365998*^7, 
  96.254, 29.9, 6.293, 3.407, 26808.164, 0.1, 260.942, 16.74, 1., 42.4, "", 
  1.9, 76.16, 0.81}, {"MYS", "Asia", "Malaysia", "2020-04-14", 4987., 170., 
  146.286, 82., 5., 2.714, 154.081, 5.252, 4.52, 2.534, 0.154, 0.084, 0.86, 
  "", "", "", "", "", "", "", "", 3061., 84791., 2.62, 0.095, 4615., 0.143, 
  0.032, 31.5, "people tested", "", "", "", "", "", "", "", "", "", 73.15, 
  3.2365998*^7, 96.254, 29.9, 6.293, 3.407, 26808.164, 0.1, 260.942, 16.74, 
  1., 42.4, "", 1.9, 76.16, 0.81}, {"MYS", "Asia", "Malaysia", "2020-04-15", 
  5072., 85., 136.143, 83., 1., 2.571, 156.708, 2.626, 4.206, 2.564, 0.031, 
  0.079, 0.82, "", "", "", "", "", "", "", "", 2392., 87183., 2.694, 0.074, 
  4135., 0.128, 0.033, 30.4, "people tested", "", "", "", "", "", "", "", "", 
  "", 73.15, 3.2365998*^7, 96.254, 29.9, 6.293, 3.407, 26808.164, 0.1, 
  260.942, 16.74, 1., 42.4, "", 1.9, 76.16, 0.81}, 
 {"MYS", "Asia", "Malaysia", "2020-04-16", 5182., 110., 136.286, 84., 1., 
  2.429, 160.106, 3.399, 4.211, 2.595, 0.031, 0.075, 0.79, "", "", "", "", 
  "", "", "", "", "", "", "", "", 4082., 0.126, 0.033, 30., "people tested", 
  "", "", "", "", "", "", "", "", "", 73.15, 3.2365998*^7, 96.254, 29.9, 
  6.293, 3.407, 26808.164, 0.1, 260.942, 16.74, 1., 42.4, "", 1.9, 76.16, 
  0.81}, {"MYS", "Asia", "Malaysia", "2020-04-17", 5251., 69., 129.286, 86., 
  2., 2.286, 162.238, 2.132, 3.994, 2.657, 0.062, 0.071, 0.75, "", "", "", 
  "", "", "", "", "", "", 96695., 2.988, "", 4106., 0.127, 0.031, 31.8, 
  "people tested", "", "", "", "", "", "", "", "", "", 73.15, 3.2365998*^7, 
  96.254, 29.9, 6.293, 3.407, 26808.164, 0.1, 260.942, 16.74, 1., 42.4, "", 
  1.9, 76.16, 0.81}, {"MYS", "Asia", "Malaysia", "2020-04-18", 5305., 54., 
  110.714, 88., 2., 2.143, 163.907, 1.668, 3.421, 2.719, 0.062, 0.066, 0.73, 
  "", "", "", "", "", "", "", "", 4099., 100794., 3.114, 0.127, 4128., 0.128, 
  0.027, 37.3, "people tested", "", "", "", "", "", "", "", "", "", 73.15, 
  3.2365998*^7, 96.254, 29.9, 6.293, 3.407, 26808.164, 0.1, 260.942, 16.74, 
  1., 42.4, "", 1.9, 76.16, 0.81}, {"MYS", "Asia", "Malaysia", "2020-04-19", 
  5389., 84., 100.857, 89., 1., 1.857, 166.502, 2.595, 3.116, 2.75, 0.031, 
  0.057, 0.71, "", "", "", "", "", "", "", "", 3098., 103892., 3.21, 0.096, 
  3772., 0.117, 0.027, 37.4, "people tested", "", "", "", "", "", "", "", "", 
  "", 73.15, 3.2365998*^7, 96.254, 29.9, 6.293, 3.407, 26808.164, 0.1, 
  260.942, 16.74, 1., 42.4, "", 1.9, 76.16, 0.81}, 
 {"MYS", "Asia", "Malaysia", "2020-04-20", 5425., 36., 86.857, 89., 0., 
  1.714, 167.614, 1.112, 2.684, 2.75, 0., 0.053, 0.71, "", "", "", "", "", 
  "", "", "", 4324., 108216., 3.344, 0.134, 3784., 0.117, 0.023, 43.6, 
  "people tested", "", "", "", "", "", "", "", "", "", 73.15, 3.2365998*^7, 
  96.254, 29.9, 6.293, 3.407, 26808.164, 0.1, 260.942, 16.74, 1., 42.4, "", 
  1.9, 76.16, 0.81}, {"MYS", "Asia", "Malaysia", "2020-04-21", 5482., 57., 
  70.714, 92., 3., 1.429, 169.375, 1.761, 2.185, 2.842, 0.093, 0.044, 0.72, 
  "", "", "", "", "", "", "", "", "", "", "", "", 3742., 0.116, 0.019, 52.9, 
  "people tested", "", "", "", "", "", "", "", "", "", 73.15, 3.2365998*^7, 
  96.254, 29.9, 6.293, 3.407, 26808.164, 0.1, 260.942, 16.74, 1., 42.4, "", 
  1.9, 76.16, 0.81}, {"MYS", "Asia", "Malaysia", "2020-04-22", 5532., 50., 
  65.714, 93., 1., 1.429, 170.92, 1.545, 2.03, 2.873, 0.031, 0.044, 0.74, "", 
  "", "", "", "", "", "", "", "", 113755., 3.515, "", 3796., 0.117, 0.017, 
  57.8, "people tested", "", "", "", "", "", "", "", "", "", 73.15, 
  3.2365998*^7, 96.254, 29.9, 6.293, 3.407, 26808.164, 0.1, 260.942, 16.74, 
  1., 42.4, "", 1.9, 76.16, 0.81}, {"MYS", "Asia", "Malaysia", "2020-04-23", 
  5603., 71., 60.143, 95., 2., 1.571, 173.114, 2.194, 1.858, 2.935, 0.062, 
  0.049, 0.75, "", "", "", "", "", "", "", "", 3651., 117406., 3.627, 0.113, 
  3638., 0.112, 0.017, 60.5, "people tested", "", "", "", "", "", "", "", "", 
  "", 73.15, 3.2365998*^7, 96.254, 29.9, 6.293, 3.407, 26808.164, 0.1, 
  260.942, 16.74, 1., 42.4, "", 1.9, 76.16, 0.81}, 
 {"MYS", "Asia", "Malaysia", "2020-04-24", 5691., 88., 62.857, 96., 1., 
  1.429, 175.833, 2.719, 1.942, 2.966, 0.031, 0.044, 0.75, "", "", "", "", 
  "", "", "", "", 4316., 121722., 3.761, 0.133, 3575., 0.11, 0.018, 56.9, 
  "people tested", "", "", "", "", "", "", "", "", "", 73.15, 3.2365998*^7, 
  96.254, 29.9, 6.293, 3.407, 26808.164, 0.1, 260.942, 16.74, 1., 42.4, "", 
  1.9, 76.16, 0.81}, {"MYS", "Asia", "Malaysia", "2020-04-25", 5742., 51., 
  62.429, 98., 2., 1.429, 177.408, 1.576, 1.929, 3.028, 0.062, 0.044, 0.75, 
  "", "", "", "", "", "", "", "", 5248., 126970., 3.923, 0.162, 3739., 0.116, 
  0.017, 59.9, "people tested", "", "", "", "", "", "", "", "", "", 73.15, 
  3.2365998*^7, 96.254, 29.9, 6.293, 3.407, 26808.164, 0.1, 260.942, 16.74, 
  1., 42.4, "", 1.9, 76.16, 0.81}, {"MYS", "Asia", "Malaysia", "2020-04-26", 
  5780., 38., 55.857, 98., 0., 1.286, 178.582, 1.174, 1.726, 3.028, 0., 0.04, 
  0.76, "", "", "", "", "", "", "", "", 4521., 131491., 4.063, 0.14, 3943., 
  0.122, 0.014, 70.6, "people tested", "", "", "", "", "", "", "", "", "", 
  73.15, 3.2365998*^7, 96.254, 29.9, 6.293, 3.407, 26808.164, 0.1, 260.942, 
  16.74, 1., 42.4, "", 1.9, 76.16, 0.81}, {"MYS", "Asia", "Malaysia", 
  "2020-04-27", 5820., 40., 56.429, 99., 1., 1.429, 179.818, 1.236, 1.743, 
  3.059, 0.031, 0.044, 0.78, "", "", "", "", "", "", "", "", 7407., 138898., 
  4.291, 0.229, 4383., 0.135, 0.013, 77.7, "people tested", "", "", "", "", 
  "", "", "", "", "", 73.15, 3.2365998*^7, 96.254, 29.9, 6.293, 3.407, 
  26808.164, 0.1, 260.942, 16.74, 1., 42.4, "", 1.9, 76.16, 0.81}, 
 {"MYS", "Asia", "Malaysia", "2020-04-28", 5851., 31., 52.714, 100., 1., 
  1.143, 180.776, 0.958, 1.629, 3.09, 0.031, 0.035, 0.82, "", "", "", "", "", 
  "", "", "", 7901., 146799., 4.536, 0.244, 5116., 0.158, 0.01, 97.1, 
  "people tested", "", "", "", "", "", "", "", "", "", 73.15, 3.2365998*^7, 
  96.254, 29.9, 6.293, 3.407, 26808.164, 0.1, 260.942, 16.74, 1., 42.4, "", 
  1.9, 76.16, 0.81}, {"MYS", "Asia", "Malaysia", "2020-04-29", 5945., 94., 
  59., 100., 0., 1., 183.68, 2.904, 1.823, 3.09, 0., 0.031, 0.86, "", "", "", 
  "", "", "", "", "", 7404., 154203., 4.764, 0.229, 5778., 0.179, 0.01, 97.9, 
  "people tested", "", "", "", "", "", "", "", "", "", 73.15, 3.2365998*^7, 
  96.254, 29.9, 6.293, 3.407, 26808.164, 0.1, 260.942, 16.74, 1., 42.4, "", 
  1.9, 76.16, 0.81}, {"MYS", "Asia", "Malaysia", "2020-04-30", 6002., 57., 
  57., 102., 2., 1., 185.442, 1.761, 1.761, 3.151, 0.062, 0.031, 0.88, "", 
  "", "", "", "", "", "", "", "", "", "", "", 6298., 0.195, 0.009, 110.5, 
  "people tested", "", "", "", "", "", "", "", "", "", 73.15, 3.2365998*^7, 
  96.254, 29.9, 6.293, 3.407, 26808.164, 0.1, 260.942, 16.74, 1., 42.4, "", 
  1.9, 76.16, 0.81}, {"MYS", "Asia", "Malaysia", "2020-05-01", 6071., 69., 
  54.286, 103., 1., 1., 187.573, 2.132, 1.677, 3.182, 0.031, 0.031, 0.9, "", 
  "", "", "", "", "", "", "", "", 168784., 5.215, "", 6723., 0.208, 0.008, 
  123.8, "people tested", "", "", "", "", "", "", "", "", "", 73.15, 
  3.2365998*^7, 96.254, 29.9, 6.293, 3.407, 26808.164, 0.1, 260.942, 16.74, 
  1., 42.4, "", 1.9, 76.16, 0.81}, {"MYS", "Asia", "Malaysia", "2020-05-02", 
  6176., 105., 62., 103., 0., 0.714, 190.818, 3.244, 1.916, 3.182, 0., 0.022, 
  0.91, "", "", "", "", "", "", "", "", 15429., 184213., 5.692, 0.477, 8178., 
  0.253, 0.008, 131.9, "people tested", "", "", "", "", "", "", "", "", "", 
  73.15, 3.2365998*^7, 96.254, 29.9, 6.293, 3.407, 26808.164, 0.1, 260.942, 
  16.74, 1., 42.4, "", 1.9, 76.16, 0.81}, {"MYS", "Asia", "Malaysia", 
  "2020-05-03", 6298., 122., 74., 105., 2., 1., 194.587, 3.769, 2.286, 3.244, 
  0.062, 0.031, 0.9, "", "", "", "", "", "", "", "", 11620., 195833., 6.051, 
  0.359, 9192., 0.284, 0.008, 124.2, "people tested", "", "", "", "", "", "", 
  "", "", "", 73.15, 3.2365998*^7, 96.254, 29.9, 6.293, 3.407, 26808.164, 
  0.1, 260.942, 16.74, 1., 42.4, "", 1.9, 76.16, 0.81}, 
 {"MYS", "Asia", "Malaysia", "2020-05-04", 6353., 55., 76.143, 105., 0., 
  0.857, 196.286, 1.699, 2.353, 3.244, 0., 0.026, 0.88, "", "", "", "", "", 
  "", "", "", 9765., 205598., 6.352, 0.302, 9529., 0.294, 0.008, 125.1, 
  "people tested", "", "", "", "", "", "", "", "", "", 69.44, 3.2365998*^7, 
  96.254, 29.9, 6.293, 3.407, 26808.164, 0.1, 260.942, 16.74, 1., 42.4, "", 
  1.9, 76.16, 0.81}, {"MYS", "Asia", "Malaysia", "2020-05-05", 6383., 30., 
  76., 106., 1., 0.857, 197.213, 0.927, 2.348, 3.275, 0.031, 0.026, 0.86, "", 
  "", "", "", "", "", "", "", 7622., 213220., 6.588, 0.235, 9489., 0.293, 
  0.008, 124.9, "people tested", "", "", "", "", "", "", "", "", "", 69.44, 
  3.2365998*^7, 96.254, 29.9, 6.293, 3.407, 26808.164, 0.1, 260.942, 16.74, 
  1., 42.4, "", 1.9, 76.16, 0.81}, {"MYS", "Asia", "Malaysia", "2020-05-06", 
  6428., 45., 69., 107., 1., 1., 198.603, 1.39, 2.132, 3.306, 0.031, 0.031, 
  0.86, "", "", "", "", "", "", "", "", 8930., 222150., 6.864, 0.276, 9707., 
  0.3, 0.007, 140.7, "people tested", "", "", "", "", "", "", "", "", "", 
  69.44, 3.2365998*^7, 96.254, 29.9, 6.293, 3.407, 26808.164, 0.1, 260.942, 
  16.74, 1., 42.4, "", 1.9, 76.16, 0.81}, {"MYS", "Asia", "Malaysia", 
  "2020-05-07", 6467., 39., 66.429, 107., 0., 0.714, 199.808, 1.205, 2.052, 
  3.306, 0., 0.022, 0.85, "", "", "", "", "", "", "", "", 8869., 231019., 
  7.138, 0.274, 9932., 0.307, 0.007, 149.5, "people tested", "", "", "", "", 
  "", "", "", "", "", 69.44, 3.2365998*^7, 96.254, 29.9, 6.293, 3.407, 
  26808.164, 0.1, 260.942, 16.74, 1., 42.4, "", 1.9, 76.16, 0.81}, 
 {"MYS", "Asia", "Malaysia", "2020-05-08", 6535., 68., 66.286, 107., 0., 
  0.571, 201.909, 2.101, 2.048, 3.306, 0., 0.018, 0.86, "", "", "", "", "", 
  "", "", "", 8609., 239628., 7.404, 0.266, 10121., 0.313, 0.007, 152.7, 
  "people tested", "", "", "", "", "", "", "", "", "", 69.44, 3.2365998*^7, 
  96.254, 29.9, 6.293, 3.407, 26808.164, 0.1, 260.942, 16.74, 1., 42.4, "", 
  1.9, 76.16, 0.81}, {"MYS", "Asia", "Malaysia", "2020-05-09", 6589., 54., 
  59., 108., 1., 0.714, 203.578, 1.668, 1.823, 3.337, 0.031, 0.022, 0.85, "", 
  "", "", "", "", "", "", "", "", "", "", "", 9153., 0.283, 0.006, 155.1, 
  "people tested", "", "", "", "", "", "", "", "", "", 69.44, 3.2365998*^7, 
  96.254, 29.9, 6.293, 3.407, 26808.164, 0.1, 260.942, 16.74, 1., 42.4, "", 
  1.9, 76.16, 0.81}, {"MYS", "Asia", "Malaysia", "2020-05-10", 6656., 67., 
  51.143, 108., 0., 0.429, 205.648, 2.07, 1.58, 3.337, 0., 0.013, 0.85, "", 
  "", "", "", "", "", "", "", "", 256937., 7.938, "", 8729., 0.27, 0.006, 
  170.7, "people tested", "", "", "", "", "", "", "", "", "", 69.44, 
  3.2365998*^7, 96.254, 29.9, 6.293, 3.407, 26808.164, 0.1, 260.942, 16.74, 
  1., 42.4, "", 1.9, 76.16, 0.81}, {"MYS", "Asia", "Malaysia", "2020-05-11", 
  6726., 70., 53.286, 109., 1., 0.571, 207.811, 2.163, 1.646, 3.368, 0.031, 
  0.018, 0.85, "", "", "", "", "", "", "", "", 9111., 266048., 8.22, 0.281, 
  8636., 0.267, 0.006, 162.1, "people tested", "", "", "", "", "", "", "", 
  "", "", 69.44, 3.2365998*^7, 96.254, 29.9, 6.293, 3.407, 26808.164, 0.1, 
  260.942, 16.74, 1., 42.4, "", 1.9, 76.16, 0.81}, 
 {"MYS", "Asia", "Malaysia", "2020-05-12", 6742., 16., 51.286, 109., 0., 
  0.429, 208.305, 0.494, 1.585, 3.368, 0., 0.013, 0.84, "", "", "", "", "", 
  "", "", "", "", "", "", "", 9037., 0.279, 0.006, 176.2, "people tested", 
  "", "", "", "", "", "", "", "", "", 69.44, 3.2365998*^7, 96.254, 29.9, 
  6.293, 3.407, 26808.164, 0.1, 260.942, 16.74, 1., 42.4, "", 1.9, 76.16, 
  0.81}, {"MYS", "Asia", "Malaysia", "2020-05-13", 6779., 37., 50.143, 111., 
  2., 0.571, 209.448, 1.143, 1.549, 3.43, 0.062, 0.018, 0.84, "", "", "", "", 
  "", "", "", "", "", "", "", "", 9252., 0.286, 0.005, 184.5, 
  "people tested", "", "", "", "", "", "", "", "", "", 69.44, 3.2365998*^7, 
  96.254, 29.9, 6.293, 3.407, 26808.164, 0.1, 260.942, 16.74, 1., 42.4, "", 
  1.9, 76.16, 0.81}, {"MYS", "Asia", "Malaysia", "2020-05-14", 6819., 40., 
  50.286, 112., 1., 0.714, 210.684, 1.236, 1.554, 3.46, 0.031, 0.022, 0.85, 
  "", "", "", "", "", "", "", "", "", 297342., 9.187, "", 9475., 0.293, 
  0.005, 188.4, "people tested", "", "", "", "", "", "", "", "", "", 69.44, 
  3.2365998*^7, 96.254, 29.9, 6.293, 3.407, 26808.164, 0.1, 260.942, 16.74, 
  1., 42.4, "", 1.9, 76.16, 0.81}, {"MYS", "Asia", "Malaysia", "2020-05-15", 
  6855., 36., 45.714, 112., 0., 0.714, 211.796, 1.112, 1.412, 3.46, 0., 
  0.022, 0.86, "", "", "", "", "", "", "", "", 126964., 424306., 13.11, 
  3.923, 26383., 0.815, 0.002, 577.1, "people tested", "", "", "", "", "", 
  "", "", "", "", 69.44, 3.2365998*^7, 96.254, 29.9, 6.293, 3.407, 26808.164, 
  0.1, 260.942, 16.74, 1., 42.4, "", 1.9, 76.16, 0.81}, 
 {"MYS", "Asia", "Malaysia", "2020-05-16", 6872., 17., 40.429, 113., 1., 
  0.714, 212.322, 0.525, 1.249, 3.491, 0.031, 0.022, 0.87, "", "", "", "", 
  "", "", "", "", 9830., 434136., 13.413, 0.304, 26550., 0.82, 0.002, 656.7, 
  "people tested", "", "", "", "", "", "", "", "", "", 69.44, 3.2365998*^7, 
  96.254, 29.9, 6.293, 3.407, 26808.164, 0.1, 260.942, 16.74, 1., 42.4, "", 
  1.9, 76.16, 0.81}, {"MYS", "Asia", "Malaysia", "2020-05-17", 6894., 22., 
  34., 113., 0., 0.714, 213.001, 0.68, 1.05, 3.491, 0., 0.022, 0.9, "", "", 
  "", "", "", "", "", "", 9127., 443263., 13.695, 0.282, 26618., 0.822, 
  0.001, 782.9, "people tested", "", "", "", "", "", "", "", "", "", 69.44, 
  3.2365998*^7, 96.254, 29.9, 6.293, 3.407, 26808.164, 0.1, 260.942, 16.74, 
  1., 42.4, "", 1.9, 76.16, 0.81}, {"MYS", "Asia", "Malaysia", "2020-05-18", 
  6941., 47., 30.714, 113., 0., 0.571, 214.453, 1.452, 0.949, 3.491, 0., 
  0.018, 0.96, "", "", "", "", "", "", "", "", "", "", "", "", 26673., 0.824, 
  0.001, 868.4, "people tested", "", "", "", "", "", "", "", "", "", 69.44, 
  3.2365998*^7, 96.254, 29.9, 6.293, 3.407, 26808.164, 0.1, 260.942, 16.74, 
  1., 42.4, "", 1.9, 76.16, 0.81}, {"MYS", "Asia", "Malaysia", "2020-05-19", 
  6978., 37., 33.714, 114., 1., 0.714, 215.597, 1.143, 1.042, 3.522, 0.031, 
  0.022, 1.01, "", "", "", "", "", "", "", "", "", 462257., 14.282, "", 
  26540., 0.82, 0.001, 787.2, "people tested", "", "", "", "", "", "", "", 
  "", "", 69.44, 3.2365998*^7, 96.254, 29.9, 6.293, 3.407, 26808.164, 0.1, 
  260.942, 16.74, 1., 42.4, "", 1.9, 76.16, 0.81}, 
 {"MYS", "Asia", "Malaysia", "2020-05-20", 7009., 31., 32.857, 114., 0., 
  0.429, 216.554, 0.958, 1.015, 3.522, 0., 0.013, 1.07, "", "", "", "", "", 
  "", "", "", 9061., 471318., 14.562, 0.28, 26344., 0.814, 0.001, 801.8, 
  "people tested", "", "", "", "", "", "", "", "", "", 69.44, 3.2365998*^7, 
  96.254, 29.9, 6.293, 3.407, 26808.164, 0.1, 260.942, 16.74, 1., 42.4, "", 
  1.9, 76.16, 0.81}, {"MYS", "Asia", "Malaysia", "2020-05-21", 7059., 50., 
  34.286, 114., 0., 0.286, 218.099, 1.545, 1.059, 3.522, 0., 0.009, 1.12, "", 
  "", "", "", "", "", "", "", 10093., 481411., 14.874, 0.312, 26296., 0.812, 
  0.001, 767., "people tested", "", "", "", "", "", "", "", "", "", 69.44, 
  3.2365998*^7, 96.254, 29.9, 6.293, 3.407, 26808.164, 0.1, 260.942, 16.74, 
  1., 42.4, "", 1.9, 76.16, 0.81}, {"MYS", "Asia", "Malaysia", "2020-05-22", 
  7137., 78., 40.286, 115., 1., 0.429, 220.509, 2.41, 1.245, 3.553, 0.031, 
  0.013, 1.17, "", "", "", "", "", "", "", "", 10318., 491729., 15.193, 
  0.319, 9632., 0.298, 0.004, 239.1, "people tested", "", "", "", "", "", "", 
  "", "", "", 69.44, 3.2365998*^7, 96.254, 29.9, 6.293, 3.407, 26808.164, 
  0.1, 260.942, 16.74, 1., 42.4, "", 1.9, 76.16, 0.81}, 
 {"MYS", "Asia", "Malaysia", "2020-05-23", 7185., 48., 44.714, 115., 0., 
  0.286, 221.992, 1.483, 1.382, 3.553, 0., 0.009, 1.21, "", "", "", "", "", 
  "", "", "", 8740., 500469., 15.463, 0.27, 9476., 0.293, 0.005, 211.9, 
  "people tested", "", "", "", "", "", "", "", "", "", 75., 3.2365998*^7, 
  96.254, 29.9, 6.293, 3.407, 26808.164, 0.1, 260.942, 16.74, 1., 42.4, "", 
  1.9, 76.16, 0.81}, {"MYS", "Asia", "Malaysia", "2020-05-24", 7245., 60., 
  50.143, 115., 0., 0.286, 223.846, 1.854, 1.549, 3.553, 0., 0.009, 1.25, "", 
  "", "", "", "", "", "", "", 7213., 507682., 15.686, 0.223, 9203., 0.284, 
  0.005, 183.5, "people tested", "", "", "", "", "", "", "", "", "", 75., 
  3.2365998*^7, 96.254, 29.9, 6.293, 3.407, 26808.164, 0.1, 260.942, 16.74, 
  1., 42.4, "", 1.9, 76.16, 0.81}, {"MYS", "Asia", "Malaysia", "2020-05-25", 
  7417., 172., 68., 115., 0., 0.286, 229.16, 5.314, 2.101, 3.553, 0., 0.009, 
  1.29, "", "", "", "", "", "", "", "", 5688., 513370., 15.861, 0.176, 8659., 
  0.268, 0.008, 127.3, "people tested", "", "", "", "", "", "", "", "", "", 
  75., 3.2365998*^7, 96.254, 29.9, 6.293, 3.407, 26808.164, 0.1, 260.942, 
  16.74, 1., 42.4, "", 1.9, 76.16, 0.81}, {"MYS", "Asia", "Malaysia", 
  "2020-05-26", 7604., 187., 89.429, 115., 0., 0.143, 234.938, 5.778, 2.763, 
  3.553, 0., 0.004, 1.26, "", "", "", "", "", "", "", "", 6574., 519944., 
  16.065, 0.203, 8241., 0.255, 0.011, 92.2, "people tested", "", "", "", "", 
  "", "", "", "", "", 75., 3.2365998*^7, 96.254, 29.9, 6.293, 3.407, 
  26808.164, 0.1, 260.942, 16.74, 1., 42.4, "", 1.9, 76.16, 0.81}, 
 {"MYS", "Asia", "Malaysia", "2020-05-27", 7619., 15., 87.143, 115., 0., 
  0.143, 235.401, 0.463, 2.692, 3.553, 0., 0.004, 1.17, "", "", "", "", "", 
  "", "", "", "", "", "", "", 7701., 0.238, 0.011, 88.4, "people tested", "", 
  "", "", "", "", "", "", "", "", 75., 3.2365998*^7, 96.254, 29.9, 6.293, 
  3.407, 26808.164, 0.1, 260.942, 16.74, 1., 42.4, "", 1.9, 76.16, 0.81}, 
 {"MYS", "Asia", "Malaysia", "2020-05-28", 7629., 10., 81.429, 115., 0., 
  0.143, 235.71, 0.309, 2.516, 3.553, 0., 0.004, 1.11, "", "", "", "", "", 
  "", "", "", "", 530501., 16.391, "", 7013., 0.217, 0.012, 86.1, 
  "people tested", "", "", "", "", "", "", "", "", "", 75., 3.2365998*^7, 
  96.254, 29.9, 6.293, 3.407, 26808.164, 0.1, 260.942, 16.74, 1., 42.4, "", 
  1.9, 76.16, 0.81}, {"MYS", "Asia", "Malaysia", "2020-05-29", 7732., 103., 
  85., 115., 0., 0., 238.893, 3.182, 2.626, 3.553, 0., 0., 1.08, "", "", "", 
  "", "", "", "", "", 7393., 537894., 16.619, 0.228, 6595., 0.204, 0.013, 
  77.6, "people tested", "", "", "", "", "", "", "", "", "", 75., 
  3.2365998*^7, 96.254, 29.9, 6.293, 3.407, 26808.164, 0.1, 260.942, 16.74, 
  1., 42.4, "", 1.9, 76.16, 0.81}, {"MYS", "Asia", "Malaysia", "2020-05-30", 
  7762., 30., 82.429, 115., 0., 0., 239.82, 0.927, 2.547, 3.553, 0., 0., 
  1.05, "", "", "", "", "", "", "", "", 8474., 546368., 16.881, 0.262, 6557., 
  0.203, 0.013, 79.5, "people tested", "", "", "", "", "", "", "", "", "", 
  75., 3.2365998*^7, 96.254, 29.9, 6.293, 3.407, 26808.164, 0.1, 260.942, 
  16.74, 1., 42.4, "", 1.9, 76.16, 0.81}, {"MYS", "Asia", "Malaysia", 
  "2020-05-31", 7819., 57., 82., 115., 0., 0., 241.581, 1.761, 2.534, 3.553, 
  0., 0., 1.03, "", "", "", "", "", "", "", "", 6815., 553183., 17.091, 
  0.211, 6500., 0.201, 0.013, 79.3, "people tested", "", "", "", "", "", "", 
  "", "", "", 75., 3.2365998*^7, 96.254, 29.9, 6.293, 3.407, 26808.164, 0.1, 
  260.942, 16.74, 1., 42.4, "", 1.9, 76.16, 0.81}, 
 {"MYS", "Asia", "Malaysia", "2020-06-01", 7857., 38., 62.857, 115., 0., 0., 
  242.755, 1.174, 1.942, 3.553, 0., 0., 1.02, "", "", "", "", "", "", "", "", 
  7555., 560738., 17.325, 0.233, 6767., 0.209, 0.009, 107.7, "people tested", 
  "", "", "", "", "", "", "", "", "", 75., 3.2365998*^7, 96.254, 29.9, 6.293, 
  3.407, 26808.164, 0.1, 260.942, 16.74, 1., 42.4, "", 1.9, 76.16, 0.81}, 
 {"MYS", "Asia", "Malaysia", "2020-06-02", 7877., 20., 39., 115., 0., 0., 
  243.373, 0.618, 1.205, 3.553, 0., 0., 1.03, "", "", "", "", "", "", "", "", 
  6549., 567287., 17.527, 0.202, 6763., 0.209, 0.006, 173.4, "people tested", 
  "", "", "", "", "", "", "", "", "", 75., 3.2365998*^7, 96.254, 29.9, 6.293, 
  3.407, 26808.164, 0.1, 260.942, 16.74, 1., 42.4, "", 1.9, 76.16, 0.81}, 
 {"MYS", "Asia", "Malaysia", "2020-06-03", 7970., 93., 50.143, 115., 0., 0., 
  246.246, 2.873, 1.549, 3.553, 0., 0., 1.07, "", "", "", "", "", "", "", "", 
  8218., 575505., 17.781, 0.254, 7183., 0.222, 0.007, 143.3, "people tested", 
  "", "", "", "", "", "", "", "", "", 75., 3.2365998*^7, 96.254, 29.9, 6.293, 
  3.407, 26808.164, 0.1, 260.942, 16.74, 1., 42.4, "", 1.9, 76.16, 0.81}, 
 {"MYS", "Asia", "Malaysia", "2020-06-04", 8247., 277., 88.286, 115., 0., 0., 
  254.804, 8.558, 2.728, 3.553, 0., 0., 1.06, "", "", "", "", "", "", "", "", 
  6981., 582486., 17.997, 0.216, 7426., 0.229, 0.012, 84.1, "people tested", 
  "", "", "", "", "", "", "", "", "", 75., 3.2365998*^7, 96.254, 29.9, 6.293, 
  3.407, 26808.164, 0.1, 260.942, 16.74, 1., 42.4, "", 1.9, 76.16, 0.81}, 
 {"MYS", "Asia", "Malaysia", "2020-06-05", 8266., 19., 76.286, 116., 1., 
  0.143, 255.391, 0.587, 2.357, 3.584, 0.031, 0.004, 0.94, "", "", "", "", 
  "", "", "", "", 8127., 590613., 18.248, 0.251, 7531., 0.233, 0.01, 98.7, 
  "people tested", "", "", "", "", "", "", "", "", "", 75., 3.2365998*^7, 
  96.254, 29.9, 6.293, 3.407, 26808.164, 0.1, 260.942, 16.74, 1., 42.4, "", 
  1.9, 76.16, 0.81}, {"MYS", "Asia", "Malaysia", "2020-06-06", 8303., 37., 
  77.286, 117., 1., 0.286, 256.535, 1.143, 2.388, 3.615, 0.031, 0.009, 0.85, 
  "", "", "", "", "", "", "", "", 8841., 599454., 18.521, 0.273, 7584., 
  0.234, 0.01, 98.1, "people tested", "", "", "", "", "", "", "", "", "", 
  75., 3.2365998*^7, 96.254, 29.9, 6.293, 3.407, 26808.164, 0.1, 260.942, 
  16.74, 1., 42.4, "", 1.9, 76.16, 0.81}, {"MYS", "Asia", "Malaysia", 
  "2020-06-07", 8322., 19., 71.857, 117., 0., 0.286, 257.122, 0.587, 2.22, 
  3.615, 0., 0.009, 0.77, "", "", "", "", "", "", "", "", "", "", "", "", 
  7666., 0.237, 0.009, 106.7, "people tested", "", "", "", "", "", "", "", 
  "", "", 75., 3.2365998*^7, 96.254, 29.9, 6.293, 3.407, 26808.164, 0.1, 
  260.942, 16.74, 1., 42.4, "", 1.9, 76.16, 0.81}, 
 {"MYS", "Asia", "Malaysia", "2020-06-08", 8329., 7., 67.429, 117., 0., 
  0.286, 257.338, 0.216, 2.083, 3.615, 0., 0.009, 0.71, "", "", "", "", "", 
  "", "", "", "", 614239., 18.978, "", 7643., 0.236, 0.009, 113.3, 
  "people tested", "", "", "", "", "", "", "", "", "", 75., 3.2365998*^7, 
  96.254, 29.9, 6.293, 3.407, 26808.164, 0.1, 260.942, 16.74, 1., 42.4, "", 
  1.9, 76.16, 0.81}, {"MYS", "Asia", "Malaysia", "2020-06-09", 8336., 7., 
  65.571, 117., 0., 0.286, 257.554, 0.216, 2.026, 3.615, 0., 0.009, 0.68, "", 
  "", "", "", "", "", "", "", 6081., 620320., 19.166, 0.188, 7576., 0.234, 
  0.009, 115.5, "people tested", "", "", "", "", "", "", "", "", "", 75., 
  3.2365998*^7, 96.254, 29.9, 6.293, 3.407, 26808.164, 0.1, 260.942, 16.74, 
  1., 42.4, "", 1.9, 76.16, 0.81}, {"MYS", "Asia", "Malaysia", "2020-06-10", 
  8338., 2., 52.571, 118., 1., 0.429, 257.616, 0.062, 1.624, 3.646, 0.031, 
  0.013, 0.66, "", "", "", "", "", "", "", "", 5455., 625775., 19.334, 0.169, 
  7181., 0.222, 0.007, 136.6, "people tested", "", "", "", "", "", "", "", 
  "", "", 57.41, 3.2365998*^7, 96.254, 29.9, 6.293, 3.407, 26808.164, 0.1, 
  260.942, 16.74, 1., 42.4, "", 1.9, 76.16, 0.81}, 
 {"MYS", "Asia", "Malaysia", "2020-06-11", 8369., 31., 17.429, 118., 0., 
  0.429, 258.574, 0.958, 0.538, 3.646, 0., 0.013, 0.65, "", "", "", "", "", 
  "", "", "", 5833., 631608., 19.515, 0.18, 7017., 0.217, 0.002, 402.6, 
  "people tested", "", "", "", "", "", "", "", "", "", 57.41, 3.2365998*^7, 
  96.254, 29.9, 6.293, 3.407, 26808.164, 0.1, 260.942, 16.74, 1., 42.4, "", 
  1.9, 76.16, 0.81}, {"MYS", "Asia", "Malaysia", "2020-06-12", 8402., 33., 
  19.429, 119., 1., 0.429, 259.593, 1.02, 0.6, 3.677, 0.031, 0.013, 0.64, "", 
  "", "", "", "", "", "", "", 9072., 640680., 19.795, 0.28, 7152., 0.221, 
  0.003, 368.1, "people tested", "", "", "", "", "", "", "", "", "", 57.41, 
  3.2365998*^7, 96.254, 29.9, 6.293, 3.407, 26808.164, 0.1, 260.942, 16.74, 
  1., 42.4, "", 1.9, 76.16, 0.81}, {"MYS", "Asia", "Malaysia", "2020-06-13", 
  8445., 43., 20.286, 120., 1., 0.429, 260.922, 1.329, 0.627, 3.708, 0.031, 
  0.013, 0.64, "", "", "", "", "", "", "", "", 5375., 646055., 19.961, 0.166, 
  6657., 0.206, 0.003, 328.2, "people tested", "", "", "", "", "", "", "", 
  "", "", 57.41, 3.2365998*^7, 96.254, 29.9, 6.293, 3.407, 26808.164, 0.1, 
  260.942, 16.74, 1., 42.4, "", 1.9, 76.16, 0.81}, 
 {"MYS", "Asia", "Malaysia", "2020-06-14", 8453., 8., 18.714, 121., 1., 
  0.571, 261.169, 0.247, 0.578, 3.738, 0.031, 0.018, 0.61, "", "", "", "", 
  "", "", "", "", 5289., 651344., 20.124, 0.163, 6357., 0.196, 0.003, 339.7, 
  "people tested", "", "", "", "", "", "", "", "", "", 57.41, 3.2365998*^7, 
  96.254, 29.9, 6.293, 3.407, 26808.164, 0.1, 260.942, 16.74, 1., 42.4, "", 
  1.9, 76.16, 0.81}, {"MYS", "Asia", "Malaysia", "2020-06-15", 8494., 41., 
  23.571, 121., 0., 0.571, 262.436, 1.267, 0.728, 3.738, 0., 0.018, 0.61, "", 
  "", "", "", "", "", "", "", 4866., 656210., 20.275, 0.15, 5996., 0.185, 
  0.004, 254.4, "people tested", "", "", "", "", "", "", "", "", "", 57.41, 
  3.2365998*^7, 96.254, 29.9, 6.293, 3.407, 26808.164, 0.1, 260.942, 16.74, 
  1., 42.4, "", 1.9, 76.16, 0.81}, {"MYS", "Asia", "Malaysia", "2020-06-16", 
  8505., 11., 24.143, 121., 0., 0.571, 262.776, 0.34, 0.746, 3.738, 0., 
  0.018, 0.59, "", "", "", "", "", "", "", "", 3422., 659632., 20.38, 0.106, 
  5616., 0.174, 0.004, 232.6, "people tested", "", "", "", "", "", "", "", 
  "", "", 57.41, 3.2365998*^7, 96.254, 29.9, 6.293, 3.407, 26808.164, 0.1, 
  260.942, 16.74, 1., 42.4, "", 1.9, 76.16, 0.81}, 
 {"MYS", "Asia", "Malaysia", "2020-06-17", 8515., 10., 25.286, 121., 0., 
  0.429, 263.085, 0.309, 0.781, 3.738, 0., 0.013, 0.57, "", "", "", "", "", 
  "", "", "", 4702., 664334., 20.526, 0.145, 5508., 0.17, 0.005, 217.8, 
  "people tested", "", "", "", "", "", "", "", "", "", 57.41, 3.2365998*^7, 
  96.254, 29.9, 6.293, 3.407, 26808.164, 0.1, 260.942, 16.74, 1., 42.4, "", 
  1.9, 76.16, 0.81}, {"MYS", "Asia", "Malaysia", "2020-06-18", 8529., 14., 
  22.857, 121., 0., 0.429, 263.517, 0.433, 0.706, 3.738, 0., 0.013, 0.56, "", 
  "", "", "", "", "", "", "", 5255., 669589., 20.688, 0.162, 5426., 0.168, 
  0.004, 237.4, "people tested", "", "", "", "", "", "", "", "", "", 57.41, 
  3.2365998*^7, 96.254, 29.9, 6.293, 3.407, 26808.164, 0.1, 260.942, 16.74, 
  1., 42.4, "", 1.9, 76.16, 0.81}, {"MYS", "Asia", "Malaysia", "2020-06-19", 
  8535., 6., 19., 121., 0., 0.286, 263.703, 0.185, 0.587, 3.738, 0., 0.009, 
  0.55, "", "", "", "", "", "", "", "", 4962., 674551., 20.841, 0.153, 4839., 
  0.15, 0.004, 254.7, "people tested", "", "", "", "", "", "", "", "", "", 
  54.63, 3.2365998*^7, 96.254, 29.9, 6.293, 3.407, 26808.164, 0.1, 260.942, 
  16.74, 1., 42.4, "", 1.9, 76.16, 0.81}, {"MYS", "Asia", "Malaysia", 
  "2020-06-20", 8556., 21., 15.857, 121., 0., 0.143, 264.351, 0.649, 0.49, 
  3.738, 0., 0.004, 0.55, "", "", "", "", "", "", "", "", 5275., 679826., 
  21.004, 0.163, 4824., 0.149, 0.003, 304.2, "people tested", "", "", "", "", 
  "", "", "", "", "", 54.63, 3.2365998*^7, 96.254, 29.9, 6.293, 3.407, 
  26808.164, 0.1, 260.942, 16.74, 1., 42.4, "", 1.9, 76.16, 0.81}, 
 {"MYS", "Asia", "Malaysia", "2020-06-21", 8572., 16., 17., 121., 0., 0., 
  264.846, 0.494, 0.525, 3.738, 0., 0., 0.55, "", "", "", "", "", "", "", "", 
  4142., 683968., 21.132, 0.128, 4661., 0.144, 0.004, 274.2, "people tested", 
  "", "", "", "", "", "", "", "", "", 54.63, 3.2365998*^7, 96.254, 29.9, 
  6.293, 3.407, 26808.164, 0.1, 260.942, 16.74, 1., 42.4, "", 1.9, 76.16, 
  0.81}, {"MYS", "Asia", "Malaysia", "2020-06-22", 8587., 15., 13.286, 121., 
  0., 0., 265.309, 0.463, 0.41, 3.738, 0., 0., 0.54, "", "", "", "", "", "", 
  "", "", 2937., 686905., 21.223, 0.091, 4385., 0.135, 0.003, 330., 
  "people tested", "", "", "", "", "", "", "", "", "", 54.63, 3.2365998*^7, 
  96.254, 29.9, 6.293, 3.407, 26808.164, 0.1, 260.942, 16.74, 1., 42.4, "", 
  1.9, 76.16, 0.81}, {"MYS", "Asia", "Malaysia", "2020-06-23", 8590., 3., 
  12.143, 121., 0., 0., 265.402, 0.093, 0.375, 3.738, 0., 0., 0.54, "", "", 
  "", "", "", "", "", "", 6698., 693603., 21.43, 0.207, 4853., 0.15, 0.003, 
  399.7, "people tested", "", "", "", "", "", "", "", "", "", 54.63, 
  3.2365998*^7, 96.254, 29.9, 6.293, 3.407, 26808.164, 0.1, 260.942, 16.74, 
  1., 42.4, "", 1.9, 76.16, 0.81}, {"MYS", "Asia", "Malaysia", "2020-06-24", 
  8596., 6., 11.571, 121., 0., 0., 265.587, 0.185, 0.358, 3.738, 0., 0., 
  0.54, "", "", "", "", "", "", "", "", 10733., 704336., 21.762, 0.332, 
  5715., 0.177, 0.002, 493.9, "people tested", "", "", "", "", "", "", "", 
  "", "", 50.93, 3.2365998*^7, 96.254, 29.9, 6.293, 3.407, 26808.164, 0.1, 
  260.942, 16.74, 1., 42.4, "", 1.9, 76.16, 0.81}, 
 {"MYS", "Asia", "Malaysia", "2020-06-25", 8600., 4., 10.143, 121., 0., 0., 
  265.711, 0.124, 0.313, 3.738, 0., 0., 0.54, "", "", "", "", "", "", "", "", 
  11842., 716178., 22.127, 0.366, 6656., 0.206, 0.002, 656.2, 
  "people tested", "", "", "", "", "", "", "", "", "", 50.93, 3.2365998*^7, 
  96.254, 29.9, 6.293, 3.407, 26808.164, 0.1, 260.942, 16.74, 1., 42.4, "", 
  1.9, 76.16, 0.81}, {"MYS", "Asia", "Malaysia", "2020-06-26", 8606., 6., 
  10.143, 121., 0., 0., 265.896, 0.185, 0.313, 3.738, 0., 0., 0.55, "", "", 
  "", "", "", "", "", "", 12938., 729116., 22.527, 0.4, 7795., 0.241, 0.001, 
  768.5, "people tested", "", "", "", "", "", "", "", "", "", 50.93, 
  3.2365998*^7, 96.254, 29.9, 6.293, 3.407, 26808.164, 0.1, 260.942, 16.74, 
  1., 42.4, "", 1.9, 76.16, 0.81}, {"MYS", "Asia", "Malaysia", "2020-06-27", 
  8616., 10., 8.571, 121., 0., 0., 266.205, 0.309, 0.265, 3.738, 0., 0., 
  0.57, "", "", "", "", "", "", "", "", 10342., 739458., 22.847, 0.32, 8519., 
  0.263, 0.001, 993.9, "people tested", "", "", "", "", "", "", "", "", "", 
  50.93, 3.2365998*^7, 96.254, 29.9, 6.293, 3.407, 26808.164, 0.1, 260.942, 
  16.74, 1., 42.4, "", 1.9, 76.16, 0.81}, {"MYS", "Asia", "Malaysia", 
  "2020-06-28", 8634., 18., 8.857, 121., 0., 0., 266.761, 0.556, 0.274, 
  3.738, 0., 0., 0.59, "", "", "", "", "", "", "", "", 10492., 749950., 
  23.171, 0.324, 9426., 0.291, 0.001, 1064.2, "people tested", "", "", "", 
  "", "", "", "", "", "", 50.93, 3.2365998*^7, 96.254, 29.9, 6.293, 3.407, 
  26808.164, 0.1, 260.942, 16.74, 1., 42.4, "", 1.9, 76.16, 0.81}, 
 {"MYS", "Asia", "Malaysia", "2020-06-29", 8637., 3., 7.143, 121., 0., 0., 
  266.854, 0.093, 0.221, 3.738, 0., 0., 0.58, "", "", "", "", "", "", "", "", 
  6221., 756171., 23.363, 0.192, 9895., 0.306, 0.001, 1385.3, 
  "people tested", "", "", "", "", "", "", "", "", "", 50.93, 3.2365998*^7, 
  96.254, 29.9, 6.293, 3.407, 26808.164, 0.1, 260.942, 16.74, 1., 42.4, "", 
  1.9, 76.16, 0.81}, {"MYS", "Asia", "Malaysia", "2020-06-30", 8639., 2., 7., 
  121., 0., 0., 266.916, 0.062, 0.216, 3.738, 0., 0., 0.59, "", "", "", "", 
  "", "", "", "", 8828., 764999., 23.636, 0.273, 10199., 0.315, 0.001, 1457., 
  "people tested", "", "", "", "", "", "", "", "", "", 50.93, 3.2365998*^7, 
  96.254, 29.9, 6.293, 3.407, 26808.164, 0.1, 260.942, 16.74, 1., 42.4, "", 
  1.9, 76.16, 0.81}, {"MYS", "Asia", "Malaysia", "2020-07-01", 8640., 1., 
  6.286, 121., 0., 0., 266.947, 0.031, 0.194, 3.738, 0., 0., 0.61, "", "", 
  "", "", "", "", "", "", 8912., 773911., 23.911, 0.275, 9939., 0.307, 0.001, 
  1581.1, "people tested", "", "", "", "", "", "", "", "", "", 50.93, 
  3.2365998*^7, 96.254, 29.9, 6.293, 3.407, 26808.164, 0.1, 260.942, 16.74, 
  1., 42.4, "", 1.9, 76.16, 0.81}, {"MYS", "Asia", "Malaysia", "2020-07-02", 
  8643., 3., 6.143, 121., 0., 0., 267.04, 0.093, 0.19, 3.738, 0., 0., 0.64, 
  "", "", "", "", "", "", "", "", 8727., 782638., 24.181, 0.27, 9494., 0.293, 
  0.001, 1545.5, "people tested", "", "", "", "", "", "", "", "", "", 50.93, 
  3.2365998*^7, 96.254, 29.9, 6.293, 3.407, 26808.164, 0.1, 260.942, 16.74, 
  1., 42.4, "", 1.9, 76.16, 0.81}, {"MYS", "Asia", "Malaysia", "2020-07-03", 
  8648., 5., 6., 121., 0., 0., 267.194, 0.154, 0.185, 3.738, 0., 0., 0.68, 
  "", "", "", "", "", "", "", "", 8221., 790859., 24.435, 0.254, 8820., 
  0.273, 0.001, 1470., "people tested", "", "", "", "", "", "", "", "", "", 
  50.93, 3.2365998*^7, 96.254, 29.9, 6.293, 3.407, 26808.164, 0.1, 260.942, 
  16.74, 1., 42.4, "", 1.9, 76.16, 0.81}, {"MYS", "Asia", "Malaysia", 
  "2020-07-04", 8658., 10., 6., 121., 0., 0., 267.503, 0.309, 0.185, 3.738, 
  0., 0., 0.73, "", "", "", "", "", "", "", "", 6937., 797796., 24.649, 
  0.214, 8334., 0.257, 0.001, 1389., "people tested", "", "", "", "", "", "", 
  "", "", "", 50.93, 3.2365998*^7, 96.254, 29.9, 6.293, 3.407, 26808.164, 
  0.1, 260.942, 16.74, 1., 42.4, "", 1.9, 76.16, 0.81}, 
 {"MYS", "Asia", "Malaysia", "2020-07-05", 8663., 5., 4.143, 121., 0., 0., 
  267.657, 0.154, 0.128, 3.738, 0., 0., 0.76, "", "", "", "", "", "", "", "", 
  6722., 804518., 24.857, 0.208, 7795., 0.241, 0.001, 1881.5, 
  "people tested", "", "", "", "", "", "", "", "", "", 50.93, 3.2365998*^7, 
  96.254, 29.9, 6.293, 3.407, 26808.164, 0.1, 260.942, 16.74, 1., 42.4, "", 
  1.9, 76.16, 0.81}, {"MYS", "Asia", "Malaysia", "2020-07-06", 8668., 5., 
  4.429, 121., 0., 0., 267.812, 0.154, 0.137, 3.738, 0., 0., 0.8, "", "", "", 
  "", "", "", "", "", 5539., 810057., 25.028, 0.171, 7698., 0.238, 0.001, 
  1738.1, "people tested", "", "", "", "", "", "", "", "", "", 50.93, 
  3.2365998*^7, 96.254, 29.9, 6.293, 3.407, 26808.164, 0.1, 260.942, 16.74, 
  1., 42.4, "", 1.9, 76.16, 0.81}, {"MYS", "Asia", "Malaysia", "2020-07-07", 
  8674., 6., 5., 121., 0., 0., 267.997, 0.185, 0.154, 3.738, 0., 0., 0.85, 
  "", "", "", "", "", "", "", "", 6061., 816118., 25.215, 0.187, 7303., 
  0.226, 0.001, 1460.6, "people tested", "", "", "", "", "", "", "", "", "", 
  50.93, 3.2365998*^7, 96.254, 29.9, 6.293, 3.407, 26808.164, 0.1, 260.942, 
  16.74, 1., 42.4, "", 1.9, 76.16, 0.81}, {"MYS", "Asia", "Malaysia", 
  "2020-07-08", 8677., 3., 5.286, 121., 0., 0., 268.09, 0.093, 0.163, 3.738, 
  0., 0., 0.9, "", "", "", "", "", "", "", "", 6528., 822646., 25.417, 0.202, 
  6962., 0.215, 0.001, 1317.1, "people tested", "", "", "", "", "", "", "", 
  "", "", 50.93, 3.2365998*^7, 96.254, 29.9, 6.293, 3.407, 26808.164, 0.1, 
  260.942, 16.74, 1., 42.4, "", 1.9, 76.16, 0.81}, 
 {"MYS", "Asia", "Malaysia", "2020-07-09", 8683., 6., 5.714, 121., 0., 0., 
  268.275, 0.185, 0.177, 3.738, 0., 0., 0.96, "", "", "", "", "", "", "", "", 
  7342., 829988., 25.644, 0.227, 6764., 0.209, 0.001, 1183.8, 
  "people tested", "", "", "", "", "", "", "", "", "", 50.93, 3.2365998*^7, 
  96.254, 29.9, 6.293, 3.407, 26808.164, 0.1, 260.942, 16.74, 1., 42.4, "", 
  1.9, 76.16, 0.81}, {"MYS", "Asia", "Malaysia", "2020-07-10", 8696., 13., 
  6.857, 121., 0., 0., 268.677, 0.402, 0.212, 3.738, 0., 0., 1.01, "", "", 
  "", "", "", "", "", "", 6267., 836255., 25.837, 0.194, 6485., 0.2, 0.001, 
  945.7, "people tested", "", "", "", "", "", "", "", "", "", 50.93, 
  3.2365998*^7, 96.254, 29.9, 6.293, 3.407, 26808.164, 0.1, 260.942, 16.74, 
  1., 42.4, "", 1.9, 76.16, 0.81}, {"MYS", "Asia", "Malaysia", "2020-07-11", 
  8704., 8., 6.571, 122., 1., 0.143, 268.924, 0.247, 0.203, 3.769, 0.031, 
  0.004, 1.04, "", "", "", "", "", "", "", "", 6221., 842476., 26.03, 0.192, 
  6383., 0.197, 0.001, 971.4, "people tested", "", "", "", "", "", "", "", 
  "", "", 50.93, 3.2365998*^7, 96.254, 29.9, 6.293, 3.407, 26808.164, 0.1, 
  260.942, 16.74, 1., 42.4, "", 1.9, 76.16, 0.81}, 
 {"MYS", "Asia", "Malaysia", "2020-07-12", 8718., 14., 7.857, 122., 0., 
  0.143, 269.357, 0.433, 0.243, 3.769, 0., 0.004, 1.07, "", "", "", "", "", 
  "", "", "", 5034., 847510., 26.185, 0.156, 6142., 0.19, 0.001, 781.7, 
  "people tested", "", "", "", "", "", "", "", "", "", 50.93, 3.2365998*^7, 
  96.254, 29.9, 6.293, 3.407, 26808.164, 0.1, 260.942, 16.74, 1., 42.4, "", 
  1.9, 76.16, 0.81}, {"MYS", "Asia", "Malaysia", "2020-07-13", 8725., 7., 
  8.143, 122., 0., 0.143, 269.573, 0.216, 0.252, 3.769, 0., 0.004, 1.08, "", 
  "", "", "", "", "", "", "", 2913., 850423., 26.275, 0.09, 5767., 0.178, 
  0.001, 708.2, "people tested", "", "", "", "", "", "", "", "", "", 50.93, 
  3.2365998*^7, 96.254, 29.9, 6.293, 3.407, 26808.164, 0.1, 260.942, 16.74, 
  1., 42.4, "", 1.9, 76.16, 0.81}, {"MYS", "Asia", "Malaysia", "2020-07-14", 
  8729., 4., 7.857, 122., 0., 0.143, 269.697, 0.124, 0.243, 3.769, 0., 0.004, 
  1.09, "", "", "", "", "", "", "", "", 4696., 855119., 26.42, 0.145, 5572., 
  0.172, 0.001, 709.2, "people tested", "", "", "", "", "", "", "", "", "", 
  50.93, 3.2365998*^7, 96.254, 29.9, 6.293, 3.407, 26808.164, 0.1, 260.942, 
  16.74, 1., 42.4, "", 1.9, 76.16, 0.81}, {"MYS", "Asia", "Malaysia", 
  "2020-07-15", 8734., 5., 8.143, 122., 0., 0.143, 269.851, 0.154, 0.252, 
  3.769, 0., 0.004, 1.13, "", "", "", "", "", "", "", "", 6777., 861896., 
  26.63, 0.209, 5607., 0.173, 0.001, 688.6, "people tested", "", "", "", "", 
  "", "", "", "", "", 50.93, 3.2365998*^7, 96.254, 29.9, 6.293, 3.407, 
  26808.164, 0.1, 260.942, 16.74, 1., 42.4, "", 1.9, 76.16, 0.81}, 
 {"MYS", "Asia", "Malaysia", "2020-07-16", 8737., 3., 7.714, 122., 0., 0.143, 
  269.944, 0.093, 0.238, 3.769, 0., 0.004, 1.17, "", "", "", "", "", "", "", 
  "", 6498., 868394., 26.83, 0.201, 5487., 0.17, 0.001, 711.3, 
  "people tested", "", "", "", "", "", "", "", "", "", 50.93, 3.2365998*^7, 
  96.254, 29.9, 6.293, 3.407, 26808.164, 0.1, 260.942, 16.74, 1., 42.4, "", 
  1.9, 76.16, 0.81}, {"MYS", "Asia", "Malaysia", "2020-07-17", 8755., 18., 
  8.429, 122., 0., 0.143, 270.5, 0.556, 0.26, 3.769, 0., 0.004, 1.24, "", "", 
  "", "", "", "", "", "", 7828., 876222., 27.072, 0.242, 5710., 0.176, 0.001, 
  677.4, "people tested", "", "", "", "", "", "", "", "", "", 50.93, 
  3.2365998*^7, 96.254, 29.9, 6.293, 3.407, 26808.164, 0.1, 260.942, 16.74, 
  1., 42.4, "", 1.9, 76.16, 0.81}, {"MYS", "Asia", "Malaysia", "2020-07-18", 
  8764., 9., 8.571, 122., 0., 0., 270.778, 0.278, 0.265, 3.769, 0., 0., 1.27, 
  "", "", "", "", "", "", "", "", 7948., 884170., 27.318, 0.246, 5956., 
  0.184, 0.001, 694.9, "people tested", "", "", "", "", "", "", "", "", "", 
  50.93, 3.2365998*^7, 96.254, 29.9, 6.293, 3.407, 26808.164, 0.1, 260.942, 
  16.74, 1., 42.4, "", 1.9, 76.16, 0.81}, {"MYS", "Asia", "Malaysia", 
  "2020-07-19", 8779., 15., 8.714, 123., 1., 0.143, 271.241, 0.463, 0.269, 
  3.8, 0.031, 0.004, 1.3, "", "", "", "", "", "", "", "", 5574., 889744., 
  27.49, 0.172, 6033., 0.186, 0.001, 692.3, "people tested", "", "", "", "", 
  "", "", "", "", "", 50.93, 3.2365998*^7, 96.254, 29.9, 6.293, 3.407, 
  26808.164, 0.1, 260.942, 16.74, 1., 42.4, "", 1.9, 76.16, 0.81}, 
 {"MYS", "Asia", "Malaysia", "2020-07-20", 8800., 21., 10.714, 123., 0., 
  0.143, 271.89, 0.649, 0.331, 3.8, 0., 0.004, 1.32, "", "", "", "", "", "", 
  "", "", 6014., 895758., 27.676, 0.186, 6476., 0.2, 0.002, 604.4, 
  "people tested", "", "", "", "", "", "", "", "", "", 50.93, 3.2365998*^7, 
  96.254, 29.9, 6.293, 3.407, 26808.164, 0.1, 260.942, 16.74, 1., 42.4, "", 
  1.9, 76.16, 0.81}, {"MYS", "Asia", "Malaysia", "2020-07-21", 8815., 15., 
  12.286, 123., 0., 0.143, 272.354, 0.463, 0.38, 3.8, 0., 0.004, 1.31, "", 
  "", "", "", "", "", "", "", 6681., 902439., 27.882, 0.206, 6760., 0.209, 
  0.002, 550.2, "people tested", "", "", "", "", "", "", "", "", "", 50.93, 
  3.2365998*^7, 96.254, 29.9, 6.293, 3.407, 26808.164, 0.1, 260.942, 16.74, 
  1., 42.4, "", 1.9, 76.16, 0.81}, {"MYS", "Asia", "Malaysia", "2020-07-22", 
  8831., 16., 13.857, 123., 0., 0.143, 272.848, 0.494, 0.428, 3.8, 0., 0.004, 
  1.29, "", "", "", "", "", "", "", "", 7188., 909627., 28.104, 0.222, 6819., 
  0.211, 0.002, 492.1, "people tested", "", "", "", "", "", "", "", "", "", 
  47.22, 3.2365998*^7, 96.254, 29.9, 6.293, 3.407, 26808.164, 0.1, 260.942, 
  16.74, 1., 42.4, "", 1.9, 76.16, 0.81}, {"MYS", "Asia", "Malaysia", 
  "2020-07-23", 8840., 9., 14.714, 123., 0., 0.143, 273.126, 0.278, 0.455, 
  3.8, 0., 0.004, 1.27, "", "", "", "", "", "", "", "", 6713., 916340., 
  28.312, 0.207, 6849., 0.212, 0.002, 465.5, "people tested", "", "", "", "", 
  "", "", "", "", "", 47.22, 3.2365998*^7, 96.254, 29.9, 6.293, 3.407, 
  26808.164, 0.1, 260.942, 16.74, 1., 42.4, "", 1.9, 76.16, 0.81}, 
 {"MYS", "Asia", "Malaysia", "2020-07-24", 8861., 21., 15.143, 123., 0., 
  0.143, 273.775, 0.649, 0.468, 3.8, 0., 0.004, 1.25, "", "", "", "", "", "", 
  "", "", 8848., 925188., 28.585, 0.273, 6995., 0.216, 0.002, 461.9, 
  "people tested", "", "", "", "", "", "", "", "", "", 47.22, 3.2365998*^7, 
  96.254, 29.9, 6.293, 3.407, 26808.164, 0.1, 260.942, 16.74, 1., 42.4, "", 
  1.9, 76.16, 0.81}, {"MYS", "Asia", "Malaysia", "2020-07-25", 8884., 23., 
  17.143, 123., 0., 0.143, 274.486, 0.711, 0.53, 3.8, 0., 0.004, 1.24, "", 
  "", "", "", "", "", "", "", 7209., 932397., 28.808, 0.223, 6890., 0.213, 
  0.002, 401.9, "people tested", "", "", "", "", "", "", "", "", "", 47.22, 
  3.2365998*^7, 96.254, 29.9, 6.293, 3.407, 26808.164, 0.1, 260.942, 16.74, 
  1., 42.4, "", 1.9, 76.16, 0.81}, {"MYS", "Asia", "Malaysia", "2020-07-26", 
  8897., 13., 16.857, 124., 1., 0.143, 274.887, 0.402, 0.521, 3.831, 0.031, 
  0.004, 1.2, "", "", "", "", "", "", "", "", 5248., 937645., 28.97, 0.162, 
  6843., 0.211, 0.002, 405.9, "people tested", "", "", "", "", "", "", "", 
  "", "", 47.22, 3.2365998*^7, 96.254, 29.9, 6.293, 3.407, 26808.164, 0.1, 
  260.942, 16.74, 1., 42.4, "", 1.9, 76.16, 0.81}, 
 {"MYS", "Asia", "Malaysia", "2020-07-27", 8904., 7., 14.857, 124., 0., 
  0.143, 275.104, 0.216, 0.459, 3.831, 0., 0.004, 1.18, "", "", "", "", "", 
  "", "", "", 5599., 943244., 29.143, 0.173, 6784., 0.21, 0.002, 456.6, 
  "people tested", "", "", "", "", "", "", "", "", "", 47.22, 3.2365998*^7, 
  96.254, 29.9, 6.293, 3.407, 26808.164, 0.1, 260.942, 16.74, 1., 42.4, "", 
  1.9, 76.16, 0.81}, {"MYS", "Asia", "Malaysia", "2020-07-28", 8943., 39., 
  18.286, 124., 0., 0.143, 276.308, 1.205, 0.565, 3.831, 0., 0.004, 1.18, "", 
  "", "", "", "", "", "", "", 5897., 949141., 29.325, 0.182, 6672., 0.206, 
  0.003, 364.9, "people tested", "", "", "", "", "", "", "", "", "", 47.22, 
  3.2365998*^7, 96.254, 29.9, 6.293, 3.407, 26808.164, 0.1, 260.942, 16.74, 
  1., 42.4, "", 1.9, 76.16, 0.81}, {"MYS", "Asia", "Malaysia", "2020-07-29", 
  8956., 13., 17.857, 124., 0., 0.143, 276.71, 0.402, 0.552, 3.831, 0., 
  0.004, 1.12, "", "", "", "", "", "", "", "", 5992., 955133., 29.51, 0.185, 
  6501., 0.201, 0.003, 364.1, "people tested", "", "", "", "", "", "", "", 
  "", "", 47.22, 3.2365998*^7, 96.254, 29.9, 6.293, 3.407, 26808.164, 0.1, 
  260.942, 16.74, 1., 42.4, "", 1.9, 76.16, 0.81}, 
 {"MYS", "Asia", "Malaysia", "2020-07-30", 8964., 8., 17.714, 124., 0., 
  0.143, 276.957, 0.247, 0.547, 3.831, 0., 0.004, 1.06, "", "", "", "", "", 
  "", "", "", 7946., 963079., 29.756, 0.246, 6677., 0.206, 0.003, 376.9, 
  "people tested", "", "", "", "", "", "", "", "", "", 47.22, 3.2365998*^7, 
  96.254, 29.9, 6.293, 3.407, 26808.164, 0.1, 260.942, 16.74, 1., 42.4, "", 
  1.9, 76.16, 0.81}, {"MYS", "Asia", "Malaysia", "2020-07-31", 8976., 12., 
  16.429, 125., 1., 0.286, 277.328, 0.371, 0.508, 3.862, 0.031, 0.009, 1.02, 
  "", "", "", "", "", "", "", "", 7565., 970644., 29.99, 0.234, 6494., 0.201, 
  0.003, 395.3, "people tested", "", "", "", "", "", "", "", "", "", 47.22, 
  3.2365998*^7, 96.254, 29.9, 6.293, 3.407, 26808.164, 0.1, 260.942, 16.74, 
  1., 42.4, "", 1.9, 76.16, 0.81}, {"MYS", "Asia", "Malaysia", "2020-08-01", 
  8985., 9., 14.429, 125., 0., 0.286, 277.606, 0.278, 0.446, 3.862, 0., 
  0.009, 1., "", "", "", "", "", "", "", "", 4030., 974674., 30.114, 0.125, 
  6040., 0.187, 0.002, 418.6, "people tested", "", "", "", "", "", "", "", 
  "", "", 47.22, 3.2365998*^7, 96.254, 29.9, 6.293, 3.407, 26808.164, 0.1, 
  260.942, 16.74, 1., 42.4, "", 1.9, 76.16, 0.81}, 
 {"MYS", "Asia", "Malaysia", "2020-08-02", 8999., 14., 14.571, 125., 0., 
  0.143, 278.039, 0.433, 0.45, 3.862, 0., 0.004, 0.99, "", "", "", "", "", 
  "", "", "", 4504., 979178., 30.253, 0.139, 5933., 0.183, 0.002, 407.2, 
  "people tested", "", "", "", "", "", "", "", "", "", 54.63, 3.2365998*^7, 
  96.254, 29.9, 6.293, 3.407, 26808.164, 0.1, 260.942, 16.74, 1., 42.4, "", 
  1.9, 76.16, 0.81}, {"MYS", "Asia", "Malaysia", "2020-08-03", 9001., 2., 
  13.857, 125., 0., 0.143, 278.1, 0.062, 0.428, 3.862, 0., 0.004, 0.98, "", 
  "", "", "", "", "", "", "", 4119., 983297., 30.381, 0.127, 5722., 0.177, 
  0.002, 412.9, "people tested", "", "", "", "", "", "", "", "", "", 59.26, 
  3.2365998*^7, 96.254, 29.9, 6.293, 3.407, 26808.164, 0.1, 260.942, 16.74, 
  1., 42.4, "", 1.9, 76.16, 0.81}, {"MYS", "Asia", "Malaysia", "2020-08-04", 
  9002., 1., 8.429, 125., 0., 0.143, 278.131, 0.031, 0.26, 3.862, 0., 0.004, 
  1., "", "", "", "", "", "", "", "", 8036., 991333., 30.629, 0.248, 6027., 
  0.186, 0.001, 715., "people tested", "", "", "", "", "", "", "", "", "", 
  59.26, 3.2365998*^7, 96.254, 29.9, 6.293, 3.407, 26808.164, 0.1, 260.942, 
  16.74, 1., 42.4, "", 1.9, 76.16, 0.81}, {"MYS", "Asia", "Malaysia", 
  "2020-08-05", 9023., 21., 9.571, 125., 0., 0.143, 278.78, 0.649, 0.296, 
  3.862, 0., 0.004, 1.05, "", "", "", "", "", "", "", "", 9757., 1.00109*^6, 
  30.93, 0.301, 6565., 0.203, 0.001, 685.9, "people tested", "", "", "", "", 
  "", "", "", "", "", 59.26, 3.2365998*^7, 96.254, 29.9, 6.293, 3.407, 
  26808.164, 0.1, 260.942, 16.74, 1., 42.4, "", 1.9, 76.16, 0.81}, 
 {"MYS", "Asia", "Malaysia", "2020-08-06", 9038., 15., 10.571, 125., 0., 
  0.143, 279.244, 0.463, 0.327, 3.862, 0., 0.004, 1.06, "", "", "", "", "", 
  "", "", "", 11570., 1.01266*^6, 31.288, 0.357, 7083., 0.219, 0.001, 670., 
  "people tested", "", "", "", "", "", "", "", "", "", 59.26, 3.2365998*^7, 
  96.254, 29.9, 6.293, 3.407, 26808.164, 0.1, 260.942, 16.74, 1., 42.4, "", 
  1.9, 76.16, 0.81}, {"MYS", "Asia", "Malaysia", "2020-08-07", 9063., 25., 
  12.429, 125., 0., 0., 280.016, 0.772, 0.384, 3.862, 0., 0., 1.06, "", "", 
  "", "", "", "", "", "", 12059., 1.024719*^6, 31.66, 0.373, 7725., 0.239, 
  0.002, 621.5, "people tested", "", "", "", "", "", "", "", "", "", 59.26, 
  3.2365998*^7, 96.254, 29.9, 6.293, 3.407, 26808.164, 0.1, 260.942, 16.74, 
  1., 42.4, "", 1.9, 76.16, 0.81}, {"MYS", "Asia", "Malaysia", "2020-08-08", 
  9070., 7., 12.143, 125., 0., 0., 280.232, 0.216, 0.375, 3.862, 0., 0., 
  1.04, "", "", "", "", "", "", "", "", 11620., 1.036339*^6, 32.019, 0.359, 
  8809., 0.272, 0.001, 725.4, "people tested", "", "", "", "", "", "", "", 
  "", "", 59.26, 3.2365998*^7, 96.254, 29.9, 6.293, 3.407, 26808.164, 0.1, 
  260.942, 16.74, 1., 42.4, "", 1.9, 76.16, 0.81}, 
 {"MYS", "Asia", "Malaysia", "2020-08-09", 9083., 13., 12., 125., 0., 0., 
  280.634, 0.402, 0.371, 3.862, 0., 0., 1.03, "", "", "", "", "", "", "", "", 
  9637., 1.045976*^6, 32.317, 0.298, 9543., 0.295, 0.001, 795.2, 
  "people tested", "", "", "", "", "", "", "", "", "", 59.26, 3.2365998*^7, 
  96.254, 29.9, 6.293, 3.407, 26808.164, 0.1, 260.942, 16.74, 1., 42.4, "", 
  1.9, 76.16, 0.81}, {"MYS", "Asia", "Malaysia", "2020-08-10", 9094., 11., 
  13.286, 125., 0., 0., 280.974, 0.34, 0.41, 3.862, 0., 0., 1.03, "", "", "", 
  "", "", "", "", "", 7555., 1.053531*^6, 32.551, 0.233, 10033., 0.31, 0.001, 
  755.2, "people tested", "", "", "", "", "", "", "", "", "", 59.26, 
  3.2365998*^7, 96.254, 29.9, 6.293, 3.407, 26808.164, 0.1, 260.942, 16.74, 
  1., 42.4, "", 1.9, 76.16, 0.81}, {"MYS", "Asia", "Malaysia", "2020-08-11", 
  9103., 9., 14.429, 125., 0., 0., 281.252, 0.278, 0.446, 3.862, 0., 0., 
  1.04, "", "", "", "", "", "", "", "", 9773., 1.063304*^6, 32.853, 0.302, 
  10282., 0.318, 0.001, 712.6, "people tested", "", "", "", "", "", "", "", 
  "", "", 59.26, 3.2365998*^7, 96.254, 29.9, 6.293, 3.407, 26808.164, 0.1, 
  260.942, 16.74, 1., 42.4, "", 1.9, 76.16, 0.81}, 
 {"MYS", "Asia", "Malaysia", "2020-08-12", 9114., 11., 13., 125., 0., 0., 
  281.592, 0.34, 0.402, 3.862, 0., 0., 1.06, "", "", "", "", "", "", "", "", 
  10716., 1.07402*^6, 33.184, 0.331, 10419., 0.322, 0.001, 801.5, 
  "people tested", "", "", "", "", "", "", "", "", "", 59.26, 3.2365998*^7, 
  96.254, 29.9, 6.293, 3.407, 26808.164, 0.1, 260.942, 16.74, 1., 42.4, "", 
  1.9, 76.16, 0.81}, {"MYS", "Asia", "Malaysia", "2020-08-13", 9129., 15., 
  13., 125., 0., 0., 282.055, 0.463, 0.402, 3.862, 0., 0., 1.08, "", "", "", 
  "", "", "", "", "", 11020., 1.08504*^6, 33.524, 0.34, 10340., 0.319, 0.001, 
  795.4, "people tested", "", "", "", "", "", "", "", "", "", 59.26, 
  3.2365998*^7, 96.254, 29.9, 6.293, 3.407, 26808.164, 0.1, 260.942, 16.74, 
  1., 42.4, "", 1.9, 76.16, 0.81}, {"MYS", "Asia", "Malaysia", "2020-08-14", 
  9149., 20., 12.286, 125., 0., 0., 282.673, 0.618, 0.38, 3.862, 0., 0., 
  1.09, "", "", "", "", "", "", "", "", 10728., 1.095768*^6, 33.856, 0.331, 
  10150., 0.314, 0.001, 826.1, "people tested", "", "", "", "", "", "", "", 
  "", "", 59.26, 3.2365998*^7, 96.254, 29.9, 6.293, 3.407, 26808.164, 0.1, 
  260.942, 16.74, 1., 42.4, "", 1.9, 76.16, 0.81}, 
 {"MYS", "Asia", "Malaysia", "2020-08-15", 9175., 26., 15., 125., 0., 0., 
  283.477, 0.803, 0.463, 3.862, 0., 0., 1.09, "", "", "", "", "", "", "", "", 
  10449., 1.106217*^6, 34.178, 0.323, 9983., 0.308, 0.002, 665.5, 
  "people tested", "", "", "", "", "", "", "", "", "", 59.26, 3.2365998*^7, 
  96.254, 29.9, 6.293, 3.407, 26808.164, 0.1, 260.942, 16.74, 1., 42.4, "", 
  1.9, 76.16, 0.81}, {"MYS", "Asia", "Malaysia", "2020-08-16", 9200., 25., 
  16.714, 125., 0., 0., 284.249, 0.772, 0.516, 3.862, 0., 0., 1.06, "", "", 
  "", "", "", "", "", "", 8029., 1.114246*^6, 34.426, 0.248, 9753., 0.301, 
  0.002, 583.5, "people tested", "", "", "", "", "", "", "", "", "", 59.26, 
  3.2365998*^7, 96.254, 29.9, 6.293, 3.407, 26808.164, 0.1, 260.942, 16.74, 
  1., 42.4, "", 1.9, 76.16, 0.81}, {"MYS", "Asia", "Malaysia", "2020-08-17", 
  9212., 12., 16.857, 125., 0., 0., 284.62, 0.371, 0.521, 3.862, 0., 0., 
  1.01, "", "", "", "", "", "", "", "", 6420., 1.120666*^6, 34.625, 0.198, 
  9591., 0.296, 0.002, 569., "people tested", "", "", "", "", "", "", "", "", 
  "", 59.26, 3.2365998*^7, 96.254, 29.9, 6.293, 3.407, 26808.164, 0.1, 
  260.942, 16.74, 1., 42.4, "", 1.9, 76.16, 0.81}, 
 {"MYS", "Asia", "Malaysia", "2020-08-18", 9219., 7., 16.571, 125., 0., 0., 
  284.836, 0.216, 0.512, 3.862, 0., 0., 0.97, "", "", "", "", "", "", "", "", 
  8425., 1.129091*^6, 34.885, 0.26, 9398., 0.29, 0.002, 567.1, 
  "people tested", "", "", "", "", "", "", "", "", "", 59.26, 3.2365998*^7, 
  96.254, 29.9, 6.293, 3.407, 26808.164, 0.1, 260.942, 16.74, 1., 42.4, "", 
  1.9, 76.16, 0.81}, {"MYS", "Asia", "Malaysia", "2020-08-19", 9235., 16., 
  17.286, 125., 0., 0., 285.33, 0.494, 0.534, 3.862, 0., 0., 0.95, "", "", 
  "", "", "", "", "", "", 12588., 1.141679*^6, 35.274, 0.389, 9666., 0.299, 
  0.002, 559.2, "people tested", "", "", "", "", "", "", "", "", "", 59.26, 
  3.2365998*^7, 96.254, 29.9, 6.293, 3.407, 26808.164, 0.1, 260.942, 16.74, 
  1., 42.4, "", 1.9, 76.16, 0.81}, {"MYS", "Asia", "Malaysia", "2020-08-20", 
  9240., 5., 15.857, 125., 0., 0., 285.485, 0.154, 0.49, 3.862, 0., 0., 0.93, 
  "", "", "", "", "", "", "", "", 10461., 1.15214*^6, 35.597, 0.323, 9586., 
  0.296, 0.002, 604.5, "people tested", "", "", "", "", "", "", "", "", "", 
  59.26, 3.2365998*^7, 96.254, 29.9, 6.293, 3.407, 26808.164, 0.1, 260.942, 
  16.74, 1., 42.4, "", 1.9, 76.16, 0.81}, {"MYS", "Asia", "Malaysia", 
  "2020-08-21", 9249., 9., 14.286, 125., 0., 0., 285.763, 0.278, 0.441, 
  3.862, 0., 0., 0.91, "", "", "", "", "", "", "", "", 8250., 1.16039*^6, 
  35.852, 0.255, 9232., 0.285, 0.002, 646.2, "people tested", "", "", "", "", 
  "", "", "", "", "", 59.26, 3.2365998*^7, 96.254, 29.9, 6.293, 3.407, 
  26808.164, 0.1, 260.942, 16.74, 1., 42.4, "", 1.9, 76.16, 0.81}, 
 {"MYS", "Asia", "Malaysia", "2020-08-22", 9257., 8., 11.714, 125., 0., 0., 
  286.01, 0.247, 0.362, 3.862, 0., 0., 0.92, "", "", "", "", "", "", "", "", 
  7559., 1.167949*^6, 36.086, 0.234, 8819., 0.272, 0.001, 752.9, 
  "people tested", "", "", "", "", "", "", "", "", "", 59.26, 3.2365998*^7, 
  96.254, 29.9, 6.293, 3.407, 26808.164, 0.1, 260.942, 16.74, 1., 42.4, "", 
  1.9, 76.16, 0.81}, {"MYS", "Asia", "Malaysia", "2020-08-23", 9267., 10., 
  9.571, 125., 0., 0., 286.319, 0.309, 0.296, 3.862, 0., 0., 0.93, "", "", 
  "", "", "", "", "", "", 8467., 1.176416*^6, 36.347, 0.262, 8881., 0.274, 
  0.001, 927.9, "people tested", "", "", "", "", "", "", "", "", "", 59.26, 
  3.2365998*^7, 96.254, 29.9, 6.293, 3.407, 26808.164, 0.1, 260.942, 16.74, 
  1., 42.4, "", 1.9, 76.16, 0.81}, {"MYS", "Asia", "Malaysia", "2020-08-24", 
  9274., 7., 8.857, 125., 0., 0., 286.535, 0.216, 0.274, 3.862, 0., 0., 0.94, 
  "", "", "", "", "", "", "", "", 6429., 1.182845*^6, 36.546, 0.199, 8883., 
  0.274, 0.001, 1002.9, "people tested", "", "", "", "", "", "", "", "", "", 
  59.26, 3.2365998*^7, 96.254, 29.9, 6.293, 3.407, 26808.164, 0.1, 260.942, 
  16.74, 1., 42.4, "", 1.9, 76.16, 0.81}, {"MYS", "Asia", "Malaysia", 
  "2020-08-25", 9285., 11., 9.429, 125., 0., 0., 286.875, 0.34, 0.291, 3.862, 
  0., 0., 0.97, "", "", "", "", "", "", "", "", 8655., 1.1915*^6, 36.813, 
  0.267, 8916., 0.275, 0.001, 945.6, "people tested", "", "", "", "", "", "", 
  "", "", "", 59.26, 3.2365998*^7, 96.254, 29.9, 6.293, 3.407, 26808.164, 
  0.1, 260.942, 16.74, 1., 42.4, "", 1.9, 76.16, 0.81}, 
 {"MYS", "Asia", "Malaysia", "2020-08-26", 9291., 6., 8., 125., 0., 0., 
  287.061, 0.185, 0.247, 3.862, 0., 0., 1., "", "", "", "", "", "", "", "", 
  11264., 1.202764*^6, 37.161, 0.348, 8726., 0.27, 0.001, 1090.8, 
  "people tested", "", "", "", "", "", "", "", "", "", 59.26, 3.2365998*^7, 
  96.254, 29.9, 6.293, 3.407, 26808.164, 0.1, 260.942, 16.74, 1., 42.4, "", 
  1.9, 76.16, 0.81}, {"MYS", "Asia", "Malaysia", "2020-08-27", 9296., 5., 8., 
  125., 0., 0., 287.215, 0.154, 0.247, 3.862, 0., 0., 1.04, "", "", "", "", 
  "", "", "", "", 10026., 1.21279*^6, 37.471, 0.31, 8664., 0.268, 0.001, 
  1083., "people tested", "", "", "", "", "", "", "", "", "", 59.26, 
  3.2365998*^7, 96.254, 29.9, 6.293, 3.407, 26808.164, 0.1, 260.942, 16.74, 
  1., 42.4, "", 1.9, 76.16, 0.81}, {"MYS", "Asia", "Malaysia", "2020-08-28", 
  9306., 10., 8.143, 125., 0., 0., 287.524, 0.309, 0.252, 3.862, 0., 0., 
  1.09, "", "", "", "", "", "", "", "", 10064., 1.222854*^6, 37.782, 0.311, 
  8923., 0.276, 0.001, 1095.8, "people tested", "", "", "", "", "", "", "", 
  "", "", 59.26, 3.2365998*^7, 96.254, 29.9, 6.293, 3.407, 26808.164, 0.1, 
  260.942, 16.74, 1., 42.4, "", 1.9, 76.16, 0.81}, 
 {"MYS", "Asia", "Malaysia", "2020-08-29", 9317., 11., 8.571, 125., 0., 0., 
  287.864, 0.34, 0.265, 3.862, 0., 0., 1.16, "", "", "", "", "", "", "", "", 
  10073., 1.232927*^6, 38.093, 0.311, 9283., 0.287, 0.001, 1083.1, 
  "people tested", "", "", "", "", "", "", "", "", "", 59.26, 3.2365998*^7, 
  96.254, 29.9, 6.293, 3.407, 26808.164, 0.1, 260.942, 16.74, 1., 42.4, "", 
  1.9, 76.16, 0.81}, {"MYS", "Asia", "Malaysia", "2020-08-30", 9334., 17., 
  9.571, 126., 1., 0.143, 288.389, 0.525, 0.296, 3.893, 0.031, 0.004, 1.22, 
  "", "", "", "", "", "", "", "", 10613., 1.24354*^6, 38.421, 0.328, 9589., 
  0.296, 0.001, 1001.9, "people tested", "", "", "", "", "", "", "", "", "", 
  59.26, 3.2365998*^7, 96.254, 29.9, 6.293, 3.407, 26808.164, 0.1, 260.942, 
  16.74, 1., 42.4, "", 1.9, 76.16, 0.81}, {"MYS", "Asia", "Malaysia", 
  "2020-08-31", 9340., 6., 9.429, 127., 1., 0.286, 288.574, 0.185, 0.291, 
  3.924, 0.031, 0.009, 1.26, "", "", "", "", "", "", "", "", 10315., 
  1.253855*^6, 38.74, 0.319, 10144., 0.313, 0.001, 1075.8, "people tested", 
  "", "", "", "", "", "", "", "", "", 59.26, 3.2365998*^7, 96.254, 29.9, 
  6.293, 3.407, 26808.164, 0.1, 260.942, 16.74, 1., 42.4, "", 1.9, 76.16, 
  0.81}, {"MYS", "Asia", "Malaysia", "2020-09-01", 9354., 14., 9.857, 128., 
  1., 0.429, 289.007, 0.433, 0.305, 3.955, 0.031, 0.013, 1.33, "", "", "", 
  "", "", "", "", "", 8993., 1.262848*^6, 39.018, 0.278, 10193., 0.315, 
  0.001, 1034.1, "people tested", "", "", "", "", "", "", "", "", "", 59.26, 
  3.2365998*^7, 96.254, 29.9, 6.293, 3.407, 26808.164, 0.1, 260.942, 16.74, 
  1., 42.4, "", 1.9, 76.16, 0.81}, {"MYS", "Asia", "Malaysia", "2020-09-02", 
  9360., 6., 9.857, 128., 0., 0.429, 289.192, 0.185, 0.305, 3.955, 0., 0.013, 
  1.4, "", "", "", "", "", "", "", "", 7381., 1.270229*^6, 39.246, 0.228, 
  9638., 0.298, 0.001, 977.8, "people tested", "", "", "", "", "", "", "", 
  "", "", 59.26, 3.2365998*^7, 96.254, 29.9, 6.293, 3.407, 26808.164, 0.1, 
  260.942, 16.74, 1., 42.4, "", 1.9, 76.16, 0.81}, 
 {"MYS", "Asia", "Malaysia", "2020-09-03", 9374., 14., 11.143, 128., 0., 
  0.429, 289.625, 0.433, 0.344, 3.955, 0., 0.013, 1.5, "", "", "", "", "", 
  "", "", "", 10649., 1.280878*^6, 39.575, 0.329, 9727., 0.301, 0.001, 872.9, 
  "people tested", "", "", "", "", "", "", "", "", "", 59.26, 3.2365998*^7, 
  96.254, 29.9, 6.293, 3.407, 26808.164, 0.1, 260.942, 16.74, 1., 42.4, "", 
  1.9, 76.16, 0.81}, {"MYS", "Asia", "Malaysia", "2020-09-04", 9385., 11., 
  11.286, 128., 0., 0.429, 289.965, 0.34, 0.349, 3.955, 0., 0.013, 1.58, "", 
  "", "", "", "", "", "", "", 9724., 1.290602*^6, 39.875, 0.3, 9678., 0.299, 
  0.001, 857.5, "people tested", "", "", "", "", "", "", "", "", "", 59.26, 
  3.2365998*^7, 96.254, 29.9, 6.293, 3.407, 26808.164, 0.1, 260.942, 16.74, 
  1., 42.4, "", 1.9, 76.16, 0.81}, {"MYS", "Asia", "Malaysia", "2020-09-05", 
  9391., 6., 10.571, 128., 0., 0.429, 290.15, 0.185, 0.327, 3.955, 0., 0.013, 
  1.71, "", "", "", "", "", "", "", "", 9122., 1.299724*^6, 40.157, 0.282, 
  9542., 0.295, 0.001, 902.7, "people tested", "", "", "", "", "", "", "", 
  "", "", 59.26, 3.2365998*^7, 96.254, 29.9, 6.293, 3.407, 26808.164, 0.1, 
  260.942, 16.74, 1., 42.4, "", 1.9, 76.16, 0.81}, 
 {"MYS", "Asia", "Malaysia", "2020-09-06", 9397., 6., 9., 128., 0., 0.286, 
  290.336, 0.185, 0.278, 3.955, 0., 0.009, 1.87, "", "", "", "", "", "", "", 
  "", 7730., 1.307454*^6, 40.396, 0.239, 9131., 0.282, 0.001, 1014.6, 
  "people tested", "", "", "", "", "", "", "", "", "", 59.26, 3.2365998*^7, 
  96.254, 29.9, 6.293, 3.407, 26808.164, 0.1, 260.942, 16.74, 1., 42.4, "", 
  1.9, 76.16, 0.81}, {"MYS", "Asia", "Malaysia", "2020-09-07", 9459., 62., 
  17., 128., 0., 0.143, 292.251, 1.916, 0.525, 3.955, 0., 0.004, 2.07, "", 
  "", "", "", "", "", "", "", 6320., 1.313774*^6, 40.591, 0.195, 8560., 
  0.264, 0.002, 503.5, "people tested", "", "", "", "", "", "", "", "", "", 
  59.26, 3.2365998*^7, 96.254, 29.9, 6.293, 3.407, 26808.164, 0.1, 260.942, 
  16.74, 1., 42.4, "", 1.9, 76.16, 0.81}, {"MYS", "Asia", "Malaysia", 
  "2020-09-08", 9559., 100., 29.286, 128., 0., 0., 295.341, 3.09, 0.905, 
  3.955, 0., 0., 2.12, "", "", "", "", "", "", "", "", 8671., 1.322445*^6, 
  40.859, 0.268, 8514., 0.263, 0.003, 290.7, "people tested", "", "", "", "", 
  "", "", "", "", "", 59.26, 3.2365998*^7, 96.254, 29.9, 6.293, 3.407, 
  26808.164, 0.1, 260.942, 16.74, 1., 42.4, "", 1.9, 76.16, 0.81}, 
 {"MYS", "Asia", "Malaysia", "2020-09-09", 9583., 24., 31.857, 128., 0., 0., 
  296.082, 0.742, 0.984, 3.955, 0., 0., 2.05, "", "", "", "", "", "", "", "", 
  10472., 1.332917*^6, 41.183, 0.324, 8955., 0.277, 0.004, 281.1, 
  "people tested", "", "", "", "", "", "", "", "", "", 59.26, 3.2365998*^7, 
  96.254, 29.9, 6.293, 3.407, 26808.164, 0.1, 260.942, 16.74, 1., 42.4, "", 
  1.9, 76.16, 0.81}, {"MYS", "Asia", "Malaysia", "2020-09-10", 9628., 45., 
  36.286, 128., 0., 0., 297.473, 1.39, 1.121, 3.955, 0., 0., 2.01, "", "", 
  "", "", "", "", "", "", 9555., 1.342472*^6, 41.478, 0.295, 8799., 0.272, 
  0.004, 242.5, "people tested", "", "", "", "", "", "", "", "", "", 59.26, 
  3.2365998*^7, 96.254, 29.9, 6.293, 3.407, 26808.164, 0.1, 260.942, 16.74, 
  1., 42.4, "", 1.9, 76.16, 0.81}, {"MYS", "Asia", "Malaysia", "2020-09-11", 
  9810., 182., 60.714, 128., 0., 0., 303.096, 5.623, 1.876, 3.955, 0., 0., 
  1.98, "", "", "", "", "", "", "", "", 11354., 1.353826*^6, 41.829, 0.351, 
  9032., 0.279, 0.007, 148.8, "people tested", "", "", "", "", "", "", "", 
  "", "", 66.2, 3.2365998*^7, 96.254, 29.9, 6.293, 3.407, 26808.164, 0.1, 
  260.942, 16.74, 1., 42.4, "", 1.9, 76.16, 0.81}, 
 {"MYS", "Asia", "Malaysia", "2020-09-12", 9868., 58., 68.143, 128., 0., 0., 
  304.888, 1.792, 2.105, 3.955, 0., 0., 1.83, "", "", "", "", "", "", "", "", 
  8805., 1.362631*^6, 42.101, 0.272, 8987., 0.278, 0.008, 131.9, 
  "people tested", "", "", "", "", "", "", "", "", "", 66.2, 3.2365998*^7, 
  96.254, 29.9, 6.293, 3.407, 26808.164, 0.1, 260.942, 16.74, 1., 42.4, "", 
  1.9, 76.16, 0.81}, {"MYS", "Asia", "Malaysia", "2020-09-13", 9915., 47., 
  74., 128., 0., 0., 306.34, 1.452, 2.286, 3.955, 0., 0., 1.7, "", "", "", 
  "", "", "", "", "", 9523., 1.372154*^6, 42.395, 0.294, 9243., 0.286, 0.008, 
  124.9, "people tested", "", "", "", "", "", "", "", "", "", 66.2, 
  3.2365998*^7, 96.254, 29.9, 6.293, 3.407, 26808.164, 0.1, 260.942, 16.74, 
  1., 42.4, "", 1.9, 76.16, 0.81}, {"MYS", "Asia", "Malaysia", "2020-09-14", 
  9946., 31., 69.571, 128., 0., 0., 307.298, 0.958, 2.15, 3.955, 0., 0., 
  1.59, "", "", "", "", "", "", "", "", 11615., 1.383769*^6, 42.754, 0.359, 
  9999., 0.309, 0.007, 143.7, "people tested", "", "", "", "", "", "", "", 
  "", "", 66.2, 3.2365998*^7, 96.254, 29.9, 6.293, 3.407, 26808.164, 0.1, 
  260.942, 16.74, 1., 42.4, "", 1.9, 76.16, 0.81}, 
 {"MYS", "Asia", "Malaysia", "2020-09-15", 9969., 23., 58.571, 128., 0., 0., 
  308.008, 0.711, 1.81, 3.955, 0., 0., 1.52, "", "", "", "", "", "", "", "", 
  11809., 1.395578*^6, 43.119, 0.365, 10448., 0.323, 0.006, 178.4, 
  "people tested", "", "", "", "", "", "", "", "", "", 66.2, 3.2365998*^7, 
  96.254, 29.9, 6.293, 3.407, 26808.164, 0.1, 260.942, 16.74, 1., 42.4, "", 
  1.9, 76.16, 0.81}, {"MYS", "Asia", "Malaysia", "2020-09-16", 10031., 62., 
  64., 128., 0., 0., 309.924, 1.916, 1.977, 3.955, 0., 0., 1.49, "", "", "", 
  "", "", "", "", "", 11681., 1.407259*^6, 43.48, 0.361, 10620., 0.328, 
  0.006, 165.9, "people tested", "", "", "", "", "", "", "", "", "", 66.2, 
  3.2365998*^7, 96.254, 29.9, 6.293, 3.407, 26808.164, 0.1, 260.942, 16.74, 
  1., 42.4, "", 1.9, 76.16, 0.81}, {"MYS", "Asia", "Malaysia", "2020-09-17", 
  10052., 21., 60.571, 128., 0., 0., 310.573, 0.649, 1.871, 3.955, 0., 0., 
  1.47, "", "", "", "", "", "", "", "", 9895., 1.417154*^6, 43.785, 0.306, 
  10669., 0.33, 0.006, 176.1, "people tested", "", "", "", "", "", "", "", 
  "", "", 66.2, 3.2365998*^7, 96.254, 29.9, 6.293, 3.407, 26808.164, 0.1, 
  260.942, 16.74, 1., 42.4, "", 1.9, 76.16, 0.81}, 
 {"MYS", "Asia", "Malaysia", "2020-09-18", 10147., 95., 48.143, 129., 1., 
  0.143, 313.508, 2.935, 1.487, 3.986, 0.031, 0.004, 1.46, "", "", "", "", 
  "", "", "", "", 9979., 1.427133*^6, 44.094, 0.308, 10472., 0.324, 0.005, 
  217.5, "people tested", "", "", "", "", "", "", "", "", "", 66.2, 
  3.2365998*^7, 96.254, 29.9, 6.293, 3.407, 26808.164, 0.1, 260.942, 16.74, 
  1., 42.4, "", 1.9, 76.16, 0.81}, {"MYS", "Asia", "Malaysia", "2020-09-19", 
  10167., 20., 42.714, 130., 1., 0.286, 314.126, 0.618, 1.32, 4.017, 0.031, 
  0.009, 1.46, "", "", "", "", "", "", "", "", 10221., 1.437354*^6, 44.409, 
  0.316, 10675., 0.33, 0.004, 249.9, "people tested", "", "", "", "", "", "", 
  "", "", "", 66.2, 3.2365998*^7, 96.254, 29.9, 6.293, 3.407, 26808.164, 0.1, 
  260.942, 16.74, 1., 42.4, "", 1.9, 76.16, 0.81}, 
 {"MYS", "Asia", "Malaysia", "2020-09-20", 10219., 52., 43.429, 130., 0., 
  0.286, 315.733, 1.607, 1.342, 4.017, 0., 0.009, 1.47, "", "", "", "", "", 
  "", "", "", 7332., 1.444686*^6, 44.636, 0.227, 10362., 0.32, 0.004, 238.6, 
  "people tested", "", "", "", "", "", "", "", "", "", 66.2, 3.2365998*^7, 
  96.254, 29.9, 6.293, 3.407, 26808.164, 0.1, 260.942, 16.74, 1., 42.4, "", 
  1.9, 76.16, 0.81}, {"MYS", "Asia", "Malaysia", "2020-09-21", 10276., 57., 
  47.143, 130., 0., 0.286, 317.494, 1.761, 1.457, 4.017, 0., 0.009, 1.5, "", 
  "", "", "", "", "", "", "", 7011., 1.451697*^6, 44.853, 0.217, 9704., 0.3, 
  0.005, 205.8, "people tested", "", "", "", "", "", "", "", "", "", 63.43, 
  3.2365998*^7, 96.254, 29.9, 6.293, 3.407, 26808.164, 0.1, 260.942, 16.74, 
  1., 42.4, "", 1.9, 76.16, 0.81}, {"MYS", "Asia", "Malaysia", "2020-09-22", 
  10358., 82., 55.571, 130., 0., 0.286, 320.027, 2.534, 1.717, 4.017, 0., 
  0.009, 1.54, "", "", "", "", "", "", "", "", 11860., 1.463557*^6, 45.219, 
  0.366, 9711., 0.3, 0.006, 174.7, "people tested", "", "", "", "", "", "", 
  "", "", "", 63.43, 3.2365998*^7, 96.254, 29.9, 6.293, 3.407, 26808.164, 
  0.1, 260.942, 16.74, 1., 42.4, "", 1.9, 76.16, 0.81}, 
 {"MYS", "Asia", "Malaysia", "2020-09-23", 10505., 147., 67.714, 133., 3., 
  0.714, 324.569, 4.542, 2.092, 4.109, 0.093, 0.022, 1.58, "", "", "", "", 
  "", "", "", "", "", "", "", "", 9561., 0.295, 0.007, 141.2, 
  "people tested", "", "", "", "", "", "", "", "", "", 63.43, 3.2365998*^7, 
  96.254, 29.9, 6.293, 3.407, 26808.164, 0.1, 260.942, 16.74, 1., 42.4, "", 
  1.9, 76.16, 0.81}, {"MYS", "Asia", "Malaysia", "2020-09-24", 10576., 71., 
  74.857, 133., 0., 0.714, 326.763, 2.194, 2.313, 4.109, 0., 0.022, 1.58, "", 
  "", "", "", "", "", "", "", "", 1.484812*^6, 45.876, "", 9665., 0.299, 
  0.008, 129.1, "people tested", "", "", "", "", "", "", "", "", "", 52.78, 
  3.2365998*^7, 96.254, 29.9, 6.293, 3.407, 26808.164, 0.1, 260.942, 16.74, 
  1., 42.4, "", 1.9, 76.16, 0.81}, {"MYS", "Asia", "Malaysia", "2020-09-25", 
  10687., 111., 77.143, 133., 0., 0.571, 330.192, 3.43, 2.383, 4.109, 0., 
  0.018, 1.58, "", "", "", "", "", "", "", "", 8833., 1.493645*^6, 46.149, 
  0.273, 9502., 0.294, 0.008, 123.2, "people tested", "", "", "", "", "", "", 
  "", "", "", 52.78, 3.2365998*^7, 96.254, 29.9, 6.293, 3.407, 26808.164, 
  0.1, 260.942, 16.74, 1., 42.4, "", 1.9, 76.16, 0.81}, 
 {"MYS", "Asia", "Malaysia", "2020-09-26", 10769., 82., 86., 133., 0., 0.429, 
  332.726, 2.534, 2.657, 4.109, 0., 0.013, 1.6, "", "", "", "", "", "", "", 
  "", 8465., 1.50211*^6, 46.41, 0.262, 9251., 0.286, 0.009, 107.6, 
  "people tested", "", "", "", "", "", "", "", "", "", 52.78, 3.2365998*^7, 
  96.254, 29.9, 6.293, 3.407, 26808.164, 0.1, 260.942, 16.74, 1., 42.4, "", 
  1.9, 76.16, 0.81}, {"MYS", "Asia", "Malaysia", "2020-09-27", 10919., 150., 
  100., 134., 1., 0.571, 337.36, 4.634, 3.09, 4.14, 0.031, 0.018, 1.63, "", 
  "", "", "", "", "", "", "", 8280., 1.51039*^6, 46.666, 0.256, 9386., 0.29, 
  0.011, 93.9, "people tested", "", "", "", "", "", "", "", "", "", 52.78, 
  3.2365998*^7, 96.254, 29.9, 6.293, 3.407, 26808.164, 0.1, 260.942, 16.74, 
  1., 42.4, "", 1.9, 76.16, 0.81}, {"MYS", "Asia", "Malaysia", "2020-09-28", 
  11034., 115., 108.286, 134., 0., 0.571, 340.913, 3.553, 3.346, 4.14, 0., 
  0.018, 1.64, "", "", "", "", "", "", "", "", 8830., 1.51922*^6, 46.939, 
  0.273, 9646., 0.298, 0.011, 89.1, "people tested", "", "", "", "", "", "", 
  "", "", "", 52.78, 3.2365998*^7, 96.254, 29.9, 6.293, 3.407, 26808.164, 
  0.1, 260.942, 16.74, 1., 42.4, "", 1.9, 76.16, 0.81}, 
 {"MYS", "Asia", "Malaysia", "2020-09-29", 11135., 101., 111., 134., 0., 
  0.571, 344.034, 3.121, 3.43, 4.14, 0., 0.018, 1.66, "", "", "", "", "", "", 
  "", "", 13841., 1.533061*^6, 47.366, 0.428, 9929., 0.307, 0.011, 89.5, 
  "people tested", "", "", "", "", "", "", "", "", "", 54.63, 3.2365998*^7, 
  96.254, 29.9, 6.293, 3.407, 26808.164, 0.1, 260.942, 16.74, 1., 42.4, "", 
  1.9, 76.16, 0.81}, {"MYS", "Asia", "Malaysia", "2020-09-30", 11224., 89., 
  102.714, 136., 2., 0.429, 346.784, 2.75, 3.174, 4.202, 0.062, 0.013, 1.71, 
  "", "", "", "", "", "", "", "", 16689., 1.54975*^6, 47.882, 0.516, 10795., 
  0.334, 0.01, 105.1, "people tested", "", "", "", "", "", "", "", "", "", 
  54.63, 3.2365998*^7, 96.254, 29.9, 6.293, 3.407, 26808.164, 0.1, 260.942, 
  16.74, 1., 42.4, "", 1.9, 76.16, 0.81}, {"MYS", "Asia", "Malaysia", 
  "2020-10-01", 11484., 260., 129.714, 136., 0., 0.429, 354.817, 8.033, 
  4.008, 4.202, 0., 0.013, 1.78, "", "", "", "", "", "", "", "", 17098., 
  1.566848*^6, 48.41, 0.528, 11719., 0.362, 0.011, 90.3, "people tested", "", 
  "", "", "", "", "", "", "", "", 54.63, 3.2365998*^7, 96.254, 29.9, 6.293, 
  3.407, 26808.164, 0.1, 260.942, 16.74, 1., 42.4, "", 1.9, 76.16, 0.81}, 
 {"MYS", "Asia", "Malaysia", "2020-10-02", 11771., 287., 154.857, 136., 0., 
  0.429, 363.684, 8.867, 4.785, 4.202, 0., 0.013, 1.81, "", "", "", "", "", 
  "", "", "", 14360., 1.581208*^6, 48.854, 0.444, 12509., 0.386, 0.012, 80.8, 
  "people tested", "", "", "", "", "", "", "", "", "", 54.63, 3.2365998*^7, 
  96.254, 29.9, 6.293, 3.407, 26808.164, 0.1, 260.942, 16.74, 1., 42.4, "", 
  1.9, 76.16, 0.81}, {"MYS", "Asia", "Malaysia", "2020-10-03", 12088., 317., 
  188.429, 137., 1., 0.571, 373.478, 9.794, 5.822, 4.233, 0.031, 0.018, 1.82, 
  "", "", "", "", "", "", "", "", 16794., 1.598002*^6, 49.373, 0.519, 13699., 
  0.423, 0.014, 72.7, "people tested", "", "", "", "", "", "", "", "", "", 
  54.63, 3.2365998*^7, 96.254, 29.9, 6.293, 3.407, 26808.164, 0.1, 260.942, 
  16.74, 1., 42.4, "", 1.9, 76.16, 0.81}, {"MYS", "Asia", "Malaysia", 
  "2020-10-04", 12381., 293., 208.857, 137., 0., 0.429, 382.531, 9.053, 
  6.453, 4.233, 0., 0.013, 1.82, "", "", "", "", "", "", "", "", 17039., 
  1.615041*^6, 49.899, 0.526, 14950., 0.462, 0.014, 71.6, "people tested", 
  "", "", "", "", "", "", "", "", "", 54.63, 3.2365998*^7, 96.254, 29.9, 
  6.293, 3.407, 26808.164, 0.1, 260.942, 16.74, 1., 42.4, "", 1.9, 76.16, 
  0.81}, {"MYS", "Asia", "Malaysia", "2020-10-05", 12813., 432., 254.143, 
  137., 0., 0.429, 395.878, 13.347, 7.852, 4.233, 0., 0.013, 1.81, "", "", 
  "", "", "", "", "", "", 12571., 1.627612*^6, 50.288, 0.388, 15485., 0.478, 
  0.016, 60.9, "people tested", "", "", "", "", "", "", "", "", "", 54.63, 
  3.2365998*^7, 96.254, 29.9, 6.293, 3.407, 26808.164, 0.1, 260.942, 16.74, 
  1., 42.4, "", 1.9, 76.16, 0.81}, {"MYS", "Asia", "Malaysia", "2020-10-06", 
  13504., 691., 338.429, 141., 4., 1., 417.228, 21.35, 10.456, 4.356, 0.124, 
  0.031, 1.79, "", "", "", "", "", "", "", "", 16039., 1.643651*^6, 50.783, 
  0.496, 15799., 0.488, 0.021, 46.7, "people tested", "", "", "", "", "", "", 
  "", "", "", 54.63, 3.2365998*^7, 96.254, 29.9, 6.293, 3.407, 26808.164, 
  0.1, 260.942, 16.74, 1., 42.4, "", 1.9, 76.16, 0.81}, 
 {"MYS", "Asia", "Malaysia", "2020-10-07", 13993., 489., 395.571, 141., 0., 
  0.714, 432.336, 15.108, 12.222, 4.356, 0., 0.022, 1.73, "", "", "", "", "", 
  "", "", "", 20145., 1.663796*^6, 51.406, 0.622, 16292., 0.503, 0.024, 41.2, 
  "people tested", "", "", "", "", "", "", "", "", "", 54.63, 3.2365998*^7, 
  96.254, 29.9, 6.293, 3.407, 26808.164, 0.1, 260.942, 16.74, 1., 42.4, "", 
  1.9, 76.16, 0.81}, {"MYS", "Asia", "Malaysia", "2020-10-08", 14368., 375., 
  412., 146., 5., 1.429, 443.923, 11.586, 12.729, 4.511, 0.154, 0.044, 1.66, 
  "", "", "", "", "", "", "", "", 18013., 1.681809*^6, 51.962, 0.557, 16423., 
  0.507, 0.025, 39.9, "people tested", "", "", "", "", "", "", "", "", "", 
  54.63, 3.2365998*^7, 96.254, 29.9, 6.293, 3.407, 26808.164, 0.1, 260.942, 
  16.74, 1., 42.4, "", 1.9, 76.16, 0.81}, {"MYS", "Asia", "Malaysia", 
  "2020-10-09", 14722., 354., 421.571, 152., 6., 2.286, 454.86, 10.937, 
  13.025, 4.696, 0.185, 0.071, 1.61, "", "", "", "", "", "", "", "", 22133., 
  1.703942*^6, 52.646, 0.684, 17533., 0.542, 0.024, 41.6, "people tested", 
  "", "", "", "", "", "", "", "", "", 60.19, 3.2365998*^7, 96.254, 29.9, 
  6.293, 3.407, 26808.164, 0.1, 260.942, 16.74, 1., 42.4, "", 1.9, 76.16, 
  0.81}, {"MYS", "Asia", "Malaysia", "2020-10-10", 15096., 374., 429.714, 
  155., 3., 2.571, 466.415, 11.555, 13.277, 4.789, 0.093, 0.079, 1.58, "", 
  "", "", "", "", "", "", "", 18895., 1.722837*^6, 53.23, 0.584, 17834., 
  0.551, 0.024, 41.5, "people tested", "", "", "", "", "", "", "", "", "", 
  60.19, 3.2365998*^7, 96.254, 29.9, 6.293, 3.407, 26808.164, 0.1, 260.942, 
  16.74, 1., 42.4, "", 1.9, 76.16, 0.81}, {"MYS", "Asia", "Malaysia", 
  "2020-10-11", 15657., 561., 468., 157., 2., 2.857, 483.748, 17.333, 14.46, 
  4.851, 0.062, 0.088, 1.56, "", "", "", "", "", "", "", "", 16031., 
  1.738868*^6, 53.725, 0.495, 17690., 0.547, 0.026, 37.8, "people tested", 
  "", "", "", "", "", "", "", "", "", 60.19, 3.2365998*^7, 96.254, 29.9, 
  6.293, 3.407, 26808.164, 0.1, 260.942, 16.74, 1., 42.4, "", 1.9, 76.16, 
  0.81}, {"MYS", "Asia", "Malaysia", "2020-10-12", 16220., 563., 486.714, 
  159., 2., 3.143, 501.143, 17.395, 15.038, 4.913, 0.062, 0.097, 1.54, "", 
  "", "", "", "", "", "", "", 15123., 1.753991*^6, 54.192, 0.467, 18054., 
  0.558, 0.027, 37.1, "people tested", "", "", "", "", "", "", "", "", "", 
  60.19, 3.2365998*^7, 96.254, 29.9, 6.293, 3.407, 26808.164, 0.1, 260.942, 
  16.74, 1., 42.4, "", 1.9, 76.16, 0.81}, {"MYS", "Asia", "Malaysia", 
  "2020-10-13", 16880., 660., 482.286, 163., 4., 3.143, 521.535, 20.392, 
  14.901, 5.036, 0.124, 0.097, 1.52, "", "", "", "", "", "", "", "", 14219., 
  1.76821*^6, 54.632, 0.439, 17794., 0.55, 0.027, 36.9, "people tested", "", 
  "", "", "", "", "", "", "", "", 60.19, 3.2365998*^7, 96.254, 29.9, 6.293, 
  3.407, 26808.164, 0.1, 260.942, 16.74, 1., 42.4, "", 1.9, 76.16, 0.81}, 
 {"MYS", "Asia", "Malaysia", "2020-10-14", 17540., 660., 506.714, 167., 4., 
  3.714, 541.927, 20.392, 15.656, 5.16, 0.124, 0.115, 1.5, "", "", "", "", 
  "", "", "", "", 18619., 1.786829*^6, 55.207, 0.575, 17576., 0.543, 0.029, 
  34.7, "people tested", "", "", "", "", "", "", "", "", "", 65.74, 
  3.2365998*^7, 96.254, 29.9, 6.293, 3.407, 26808.164, 0.1, 260.942, 16.74, 
  1., 42.4, "", 1.9, 76.16, 0.81}, {"MYS", "Asia", "Malaysia", "2020-10-15", 
  18129., 589., 537.286, 170., 3., 3.429, 560.125, 18.198, 16.6, 5.252, 
  0.093, 0.106, 1.47, "", "", "", "", "", "", "", "", 23948., 1.810777*^6, 
  55.947, 0.74, 18424., 0.569, 0.029, 34.3, "people tested", "", "", "", "", 
  "", "", "", "", "", 65.74, 3.2365998*^7, 96.254, 29.9, 6.293, 3.407, 
  26808.164, 0.1, 260.942, 16.74, 1., 42.4, "", 1.9, 76.16, 0.81}, 
 {"MYS", "Asia", "Malaysia", "2020-10-16", 18758., 629., 576.571, 176., 6., 
  3.429, 579.559, 19.434, 17.814, 5.438, 0.185, 0.106, 1.45, "", "", "", "", 
  "", "", "", "", 28923., 1.8397*^6, 56.841, 0.894, 19394., 0.599, 0.03, 
  33.6, "people tested", "", "", "", "", "", "", "", "", "", 65.74, 
  3.2365998*^7, 96.254, 29.9, 6.293, 3.407, 26808.164, 0.1, 260.942, 16.74, 
  1., 42.4, "", 1.9, 76.16, 0.81}, {"MYS", "Asia", "Malaysia", "2020-10-17", 
  19627., 869., 647.286, 180., 4., 3.571, 606.408, 26.849, 19.999, 5.561, 
  0.124, 0.11, 1.44, "", "", "", "", "", "", "", "", 23337., 1.863037*^6, 
  57.562, 0.721, 20029., 0.619, 0.032, 30.9, "people tested", "", "", "", "", 
  "", "", "", "", "", 65.74, 3.2365998*^7, 96.254, 29.9, 6.293, 3.407, 
  26808.164, 0.1, 260.942, 16.74, 1., 42.4, "", 1.9, 76.16, 0.81}, 
 {"MYS", "Asia", "Malaysia", "2020-10-18", 20498., 871., 691.571, 187., 7., 
  4.286, 633.319, 26.911, 21.367, 5.778, 0.216, 0.132, 1.41, "", "", "", "", 
  "", "", "", "", 22810., 1.885847*^6, 58.266, 0.705, 20997., 0.649, 0.033, 
  30.4, "people tested", "", "", "", "", "", "", "", "", "", 65.74, 
  3.2365998*^7, 96.254, 29.9, 6.293, 3.407, 26808.164, 0.1, 260.942, 16.74, 
  1., 42.4, "", 1.9, 76.16, 0.81}, {"MYS", "Asia", "Malaysia", "2020-10-19", 
  21363., 865., 734.714, 190., 3., 4.429, 660.045, 26.726, 22.7, 5.87, 0.093, 
  0.137, 1.38, "", "", "", "", "", "", "", "", 17668., 1.903515*^6, 58.812, 
  0.546, 21361., 0.66, 0.034, 29.1, "people tested", "", "", "", "", "", "", 
  "", "", "", 65.74, 3.2365998*^7, 96.254, 29.9, 6.293, 3.407, 26808.164, 
  0.1, 260.942, 16.74, 1., 42.4, "", 1.9, 76.16, 0.81}, 
 {"MYS", "Asia", "Malaysia", "2020-10-20", 22225., 862., 763.571, 193., 3., 
  4.286, 686.677, 26.633, 23.592, 5.963, 0.093, 0.132, 1.35, "", "", "", "", 
  "", "", "", "", 17920., 1.921435*^6, 59.366, 0.554, 21889., 0.676, 0.035, 
  28.7, "people tested", "", "", "", "", "", "", "", "", "", 65.74, 
  3.2365998*^7, 96.254, 29.9, 6.293, 3.407, 26808.164, 0.1, 260.942, 16.74, 
  1., 42.4, "", 1.9, 76.16, 0.81}, {"MYS", "Asia", "Malaysia", "2020-10-21", 
  22957., 732., 773.857, 199., 6., 4.571, 709.294, 22.616, 23.91, 6.148, 
  0.185, 0.141, 1.33, "", "", "", "", "", "", "", "", 18826., 1.940261*^6, 
  59.948, 0.582, 21919., 0.677, 0.035, 28.3, "people tested", "", "", "", "", 
  "", "", "", "", "", 65.74, 3.2365998*^7, 96.254, 29.9, 6.293, 3.407, 
  26808.164, 0.1, 260.942, 16.74, 1., 42.4, "", 1.9, 76.16, 0.81}, 
 {"MYS", "Asia", "Malaysia", "2020-10-22", 23804., 847., 810.714, 204., 5., 
  4.857, 735.463, 26.169, 25.048, 6.303, 0.154, 0.15, 1.31, "", "", "", "", 
  "", "", "", "", 15749., 1.95601*^6, 60.434, 0.487, 20748., 0.641, 0.039, 
  25.6, "people tested", "", "", "", "", "", "", "", "", "", 65.74, 
  3.2365998*^7, 96.254, 29.9, 6.293, 3.407, 26808.164, 0.1, 260.942, 16.74, 
  1., 42.4, "", 1.9, 76.16, 0.81}, {"MYS", "Asia", "Malaysia", "2020-10-23", 
  24514., 710., 822.286, 214., 10., 5.429, 757.4, 21.937, 25.406, 6.612, 
  0.309, 0.168, 1.28, "", "", "", "", "", "", "", "", 17770., 1.97378*^6, 
  60.983, 0.549, 19154., 0.592, 0.043, 23.3, "people tested", "", "", "", "", 
  "", "", "", "", "", 62.04, 3.2365998*^7, 96.254, 29.9, 6.293, 3.407, 
  26808.164, 0.1, 260.942, 16.74, 1., 42.4, "", 1.9, 76.16, 0.81}, 
 {"MYS", "Asia", "Malaysia", "2020-10-24", 25742., 1228., 873.571, 221., 7., 
  5.857, 795.341, 37.941, 26.99, 6.828, 0.216, 0.181, 1.27, "", "", "", "", 
  "", "", "", "", 15451., 1.989231*^6, 61.461, 0.477, 18028., 0.557, 0.048, 
  20.6, "people tested", "", "", "", "", "", "", "", "", "", 62.04, 
  3.2365998*^7, 96.254, 29.9, 6.293, 3.407, 26808.164, 0.1, 260.942, 16.74, 
  1., 42.4, "", 1.9, 76.16, 0.81}, {"MYS", "Asia", "Malaysia", "2020-10-25", 
  26565., 823., 866.714, 229., 8., 6., 820.769, 25.428, 26.779, 7.075, 0.247, 
  0.185, 1.24, "", "", "", "", "", "", "", "", 17485., 2.006716*^6, 62.001, 
  0.54, 17267., 0.533, 0.05, 19.9, "people tested", "", "", "", "", "", "", 
  "", "", "", 62.04, 3.2365998*^7, 96.254, 29.9, 6.293, 3.407, 26808.164, 
  0.1, 260.942, 16.74, 1., 42.4, "", 1.9, 76.16, 0.81}, 
 {"MYS", "Asia", "Malaysia", "2020-10-26", 27805., 1240., 920.286, 236., 7., 
  6.571, 859.081, 38.312, 28.434, 7.292, 0.216, 0.203, 1.22, "", "", "", "", 
  "", "", "", "", 19011., 2.025727*^6, 62.588, 0.587, 17459., 0.539, 0.053, 
  19., "people tested", "", "", "", "", "", "", "", "", "", 64.81, 
  3.2365998*^7, 96.254, 29.9, 6.293, 3.407, 26808.164, 0.1, 260.942, 16.74, 
  1., 42.4, "", 1.9, 76.16, 0.81}, {"MYS", "Asia", "Malaysia", "2020-10-27", 
  28640., 835., 916.429, 238., 2., 6.429, 884.879, 25.799, 28.315, 7.353, 
  0.062, 0.199, 1.19, "", "", "", "", "", "", "", "", 18671., 2.044398*^6, 
  63.165, 0.577, 17566., 0.543, 0.052, 19.2, "people tested", "", "", "", "", 
  "", "", "", "", "", 64.81, 3.2365998*^7, 96.254, 29.9, 6.293, 3.407, 
  26808.164, 0.1, 260.942, 16.74, 1., 42.4, "", 1.9, 76.16, 0.81}, 
 {"MYS", "Asia", "Malaysia", "2020-10-28", 29441., 801., 926.286, 246., 8., 
  6.714, 909.627, 24.748, 28.619, 7.601, 0.247, 0.207, 1.16, "", "", "", "", 
  "", "", "", "", 19618., 2.064016*^6, 63.771, 0.606, 17679., 0.546, 0.052, 
  19.1, "people tested", "", "", "", "", "", "", "", "", "", 64.81, 
  3.2365998*^7, 96.254, 29.9, 6.293, 3.407, 26808.164, 0.1, 260.942, 16.74, 
  1., 42.4, "", 1.9, 76.16, 0.81}, {"MYS", "Asia", "Malaysia", "2020-10-29", 
  30090., 649., 898., 246., 0., 6., 929.679, 20.052, 27.745, 7.601, 0., 
  0.185, 1.14, "", "", "", "", "", "", "", "", 19684., 2.0837*^6, 64.379, 
  0.608, 18241., 0.564, 0.049, 20.3, "people tested", "", "", "", "", "", "", 
  "", "", "", 64.81, 3.2365998*^7, 96.254, 29.9, 6.293, 3.407, 26808.164, 
  0.1, 260.942, 16.74, 1., 42.4, "", 1.9, 76.16, 0.81}, 
 {"MYS", "Asia", "Malaysia", "2020-10-30", 30889., 799., 910.714, 249., 3., 
  5., 954.366, 24.686, 28.138, 7.693, 0.093, 0.154, 1.13, "", "", "", "", "", 
  "", "", "", 18190., 2.10189*^6, 64.941, 0.562, 18301., 0.565, 0.05, 20.1, 
  "people tested", "", "", "", "", "", "", "", "", "", 64.81, 3.2365998*^7, 
  96.254, 29.9, 6.293, 3.407, 26808.164, 0.1, 260.942, 16.74, 1., 42.4, "", 
  1.9, 76.16, 0.81}, {"MYS", "Asia", "Malaysia", "2020-10-31", 31548., 659., 
  829.429, 249., 0., 4., 974.727, 20.361, 25.627, 7.693, 0., 0.124, 1.13, "", 
  "", "", "", "", "", "", "", 17076., 2.118966*^6, 65.469, 0.528, 18534., 
  0.573, 0.045, 22.3, "people tested", "", "", "", "", "", "", "", "", "", 
  64.81, 3.2365998*^7, 96.254, 29.9, 6.293, 3.407, 26808.164, 0.1, 260.942, 
  16.74, 1., 42.4, "", 1.9, 76.16, 0.81}, {"MYS", "Asia", "Malaysia", 
  "2020-11-01", 32505., 957., 848.571, 249., 0., 2.857, 1004.295, 29.568, 
  26.218, 7.693, 0., 0.088, 1.14, "", "", "", "", "", "", "", "", 18691., 
  2.137657*^6, 66.046, 0.577, 18706., 0.578, 0.045, 22., "people tested", "", 
  "", "", "", "", "", "", "", "", 64.81, 3.2365998*^7, 96.254, 29.9, 6.293, 
  3.407, 26808.164, 0.1, 260.942, 16.74, 1., 42.4, "", 1.9, 76.16, 0.81}, 
 {"MYS", "Asia", "Malaysia", "2020-11-02", 33339., 834., 790.571, 251., 2., 
  2.143, 1030.062, 25.768, 24.426, 7.755, 0.062, 0.066, 1.14, "", "", "", "", 
  "", "", "", "", 19301., 2.156958*^6, 66.643, 0.596, 18747., 0.579, 0.042, 
  23.7, "people tested", "", "", "", "", "", "", "", "", "", 64.81, 
  3.2365998*^7, 96.254, 29.9, 6.293, 3.407, 26808.164, 0.1, 260.942, 16.74, 
  1., 42.4, "", 1.9, 76.16, 0.81}, {"MYS", "Asia", "Malaysia", "2020-11-03", 
  34393., 1054., 821.857, 263., 12., 3.571, 1062.628, 32.565, 25.393, 8.126, 
  0.371, 0.11, 1.15, "", "", "", "", "", "", "", "", 19767., 2.176725*^6, 
  67.253, 0.611, 18904., 0.584, 0.043, 23., "people tested", "", "", "", "", 
  "", "", "", "", "", 78.24, 3.2365998*^7, 96.254, 29.9, 6.293, 3.407, 
  26808.164, 0.1, 260.942, 16.74, 1., 42.4, "", 1.9, 76.16, 0.81}, 
 {"MYS", "Asia", "Malaysia", "2020-11-04", 35425., 1032., 854.857, 271., 8., 
  3.571, 1094.513, 31.885, 26.412, 8.373, 0.247, 0.11, 1.16, "", "", "", "", 
  "", "", "", "", 21447., 2.198172*^6, 67.916, 0.663, 19165., 0.592, 0.045, 
  22.4, "people tested", "", "", "", "", "", "", "", "", "", 78.24, 
  3.2365998*^7, 96.254, 29.9, 6.293, 3.407, 26808.164, 0.1, 260.942, 16.74, 
  1., 42.4, "", 1.9, 76.16, 0.81}, {"MYS", "Asia", "Malaysia", "2020-11-05", 
  36434., 1009., 906.286, 277., 6., 4.429, 1125.688, 31.175, 28.001, 8.558, 
  0.185, 0.137, 1.16, "", "", "", "", "", "", "", "", 17529., 2.215701*^6, 
  68.458, 0.542, 18857., 0.583, 0.048, 20.8, "people tested", "", "", "", "", 
  "", "", "", "", "", 78.24, 3.2365998*^7, 96.254, 29.9, 6.293, 3.407, 
  26808.164, 0.1, 260.942, 16.74, 1., 42.4, "", 1.9, 76.16, 0.81}, 
 {"MYS", "Asia", "Malaysia", "2020-11-06", 38189., 1755., 1042.857, 279., 2., 
  4.286, 1179.911, 54.224, 32.221, 8.62, 0.062, 0.132, 1.16, "", "", "", "", 
  "", "", "", "", 22858., 2.238559*^6, 69.164, 0.706, 19524., 0.603, 0.053, 
  18.7, "people tested", "", "", "", "", "", "", "", "", "", 78.24, 
  3.2365998*^7, 96.254, 29.9, 6.293, 3.407, 26808.164, 0.1, 260.942, 16.74, 
  1., 42.4, "", 1.9, 76.16, 0.81}, {"MYS", "Asia", "Malaysia", "2020-11-07", 
  39357., 1168., 1115.571, 282., 3., 4.714, 1215.998, 36.087, 34.467, 8.713, 
  0.093, 0.146, 1.13, "", "", "", "", "", "", "", "", 19569., 2.258128*^6, 
  69.769, 0.605, 19880., 0.614, 0.056, 17.8, "people tested", "", "", "", "", 
  "", "", "", "", "", 78.24, 3.2365998*^7, 96.254, 29.9, 6.293, 3.407, 
  26808.164, 0.1, 260.942, 16.74, 1., 42.4, "", 1.9, 76.16, 0.81}, 
 {"MYS", "Asia", "Malaysia", "2020-11-08", 40209., 852., 1100.571, 286., 4., 
  5.286, 1242.322, 26.324, 34.004, 8.836, 0.124, 0.163, 1.11, "", "", "", "", 
  "", "", "", "", 17106., 2.275234*^6, 70.297, 0.529, 19654., 0.607, 0.056, 
  17.9, "people tested", "", "", "", "", "", "", "", "", "", 78.24, 
  3.2365998*^7, 96.254, 29.9, 6.293, 3.407, 26808.164, 0.1, 260.942, 16.74, 
  1., 42.4, "", 1.9, 76.16, 0.81}, {"MYS", "Asia", "Malaysia", "2020-11-09", 
  41181., 972., 1120.286, 294., 8., 6.143, 1272.354, 30.032, 34.613, 9.084, 
  0.247, 0.19, 1.09, "", "", "", "", "", "", "", "", 16110., 2.291344*^6, 
  70.795, 0.498, 19198., 0.593, 0.058, 17.1, "people tested", "", "", "", "", 
  "", "", "", "", "", 74.54, 3.2365998*^7, 96.254, 29.9, 6.293, 3.407, 
  26808.164, 0.1, 260.942, 16.74, 1., 42.4, "", 1.9, 76.16, 0.81}, 
 {"MYS", "Asia", "Malaysia", "2020-11-10", 42050., 869., 1093.857, 300., 6., 
  5.286, 1299.203, 26.849, 33.796, 9.269, 0.185, 0.163, 1.08, "", "", "", "", 
  "", "", "", "", 18492., 2.309836*^6, 71.366, 0.571, 19016., 0.588, 0.058, 
  17.4, "people tested", "", "", "", "", "", "", "", "", "", 80.09, 
  3.2365998*^7, 96.254, 29.9, 6.293, 3.407, 26808.164, 0.1, 260.942, 16.74, 
  1., 42.4, "", 1.9, 76.16, 0.81}, {"MYS", "Asia", "Malaysia", "2020-11-11", 
  42872., 822., 1063.857, 302., 2., 4.429, 1324.6, 25.397, 32.87, 9.331, 
  0.062, 0.137, 1.08, "", "", "", "", "", "", "", "", 19197., 2.329033*^6, 
  71.959, 0.593, 18694., 0.578, 0.057, 17.6, "people tested", "", "", "", "", 
  "", "", "", "", "", 80.09, 3.2365998*^7, 96.254, 29.9, 6.293, 3.407, 
  26808.164, 0.1, 260.942, 16.74, 1., 42.4, "", 1.9, 76.16, 0.81}, 
 {"MYS", "Asia", "Malaysia", "2020-11-12", 43791., 919., 1051., 303., 1., 
  3.714, 1352.994, 28.394, 32.472, 9.362, 0.031, 0.115, 1.08, "", "", "", "", 
  "", "", "", "", 20178., 2.349211*^6, 72.583, 0.623, 19073., 0.589, 0.055, 
  18.1, "people tested", "", "", "", "", "", "", "", "", "", 80.09, 
  3.2365998*^7, 96.254, 29.9, 6.293, 3.407, 26808.164, 0.1, 260.942, 16.74, 
  1., 42.4, "", 1.9, 76.16, 0.81}, {"MYS", "Asia", "Malaysia", "2020-11-13", 
  45095., 1304., 986.571, 304., 1., 3.571, 1393.283, 40.289, 30.482, 9.393, 
  0.031, 0.11, 1.09, "", "", "", "", "", "", "", "", 17774., 2.366985*^6, 
  73.132, 0.549, 18347., 0.567, 0.054, 18.6, "people tested", "", "", "", "", 
  "", "", "", "", "", 80.09, 3.2365998*^7, 96.254, 29.9, 6.293, 3.407, 
  26808.164, 0.1, 260.942, 16.74, 1., 42.4, "", 1.9, 76.16, 0.81}, 
 {"MYS", "Asia", "Malaysia", "2020-11-14", 46209., 1114., 978.857, 306., 2., 
  3.429, 1427.702, 34.419, 30.243, 9.454, 0.062, 0.106, 1.09, "", "", "", "", 
  "", "", "", "", 18519., 2.385504*^6, 73.704, 0.572, 18197., 0.562, 0.054, 
  18.6, "people tested", "", "", "", "", "", "", "", "", "", 80.09, 
  3.2365998*^7, 96.254, 29.9, 6.293, 3.407, 26808.164, 0.1, 260.942, 16.74, 
  1., 42.4, "", 1.9, 76.16, 0.81}, {"MYS", "Asia", "Malaysia", "2020-11-15", 
  47417., 1208., 1029.714, 309., 3., 3.286, 1465.025, 37.323, 31.815, 9.547, 
  0.093, 0.102, 1.09, "", "", "", "", "", "", "", "", 15539., 2.401043*^6, 
  74.184, 0.48, 17973., 0.555, 0.057, 17.5, "people tested", "", "", "", "", 
  "", "", "", "", "", 80.09, 3.2365998*^7, 96.254, 29.9, 6.293, 3.407, 
  26808.164, 0.1, 260.942, 16.74, 1., 42.4, "", 1.9, 76.16, 0.81}, 
 {"MYS", "Asia", "Malaysia", "2020-11-16", 48520., 1103., 1048.429, 313., 4., 
  2.714, 1499.104, 34.079, 32.393, 9.671, 0.124, 0.084, 1.08, "", "", "", "", 
  "", "", "", "", 15667., 2.41671*^6, 74.668, 0.484, 17909., 0.553, 0.059, 
  17.1, "people tested", "", "", "", "", "", "", "", "", "", 80.09, 
  3.2365998*^7, 96.254, 29.9, 6.293, 3.407, 26808.164, 0.1, 260.942, 16.74, 
  1., 42.4, "", 1.9, 76.16, 0.81}, {"MYS", "Asia", "Malaysia", "2020-11-17", 
  49730., 1210., 1097.143, 318., 5., 2.571, 1536.489, 37.385, 33.898, 9.825, 
  0.154, 0.079, 1.08, "", "", "", "", "", "", "", "", 16369., 2.433079*^6, 
  75.174, 0.506, 17606., 0.544, 0.062, 16., "people tested", "", "", "", "", 
  "", "", "", "", "", 80.09, 3.2365998*^7, 96.254, 29.9, 6.293, 3.407, 
  26808.164, 0.1, 260.942, 16.74, 1., 42.4, "", 1.9, 76.16, 0.81}, 
 {"MYS", "Asia", "Malaysia", "2020-11-18", 50390., 660., 1074., 322., 4., 
  2.857, 1556.881, 20.392, 33.183, 9.949, 0.124, 0.088, 1.08, "", "", "", "", 
  "", "", "", "", 18466., 2.451545*^6, 75.744, 0.571, 17502., 0.541, 0.061, 
  16.3, "people tested", "", "", "", "", "", "", "", "", "", 80.09, 
  3.2365998*^7, 96.254, 29.9, 6.293, 3.407, 26808.164, 0.1, 260.942, 16.74, 
  1., 42.4, "", 1.9, 76.16, 0.81}, {"MYS", "Asia", "Malaysia", "2020-11-19", 
  51680., 1290., 1127., 326., 4., 3.286, 1596.737, 39.857, 34.82, 10.072, 
  0.124, 0.102, 1.09, "", "", "", "", "", "", "", "", 21142., 2.472687*^6, 
  76.398, 0.653, 17639., 0.545, 0.064, 15.7, "people tested", "", "", "", "", 
  "", "", "", "", "", 80.09, 3.2365998*^7, 96.254, 29.9, 6.293, 3.407, 
  26808.164, 0.1, 260.942, 16.74, 1., 42.4, "", 1.9, 76.16, 0.81}, 
 {"MYS", "Asia", "Malaysia", "2020-11-20", 52638., 958., 1077.571, 329., 3., 
  3.571, 1626.336, 29.599, 33.293, 10.165, 0.093, 0.11, 1.09, "", "", "", "", 
  "", "", "", "", 20120., 2.492807*^6, 77.019, 0.622, 17975., 0.555, 0.06, 
  16.7, "people tested", "", "", "", "", "", "", "", "", "", 80.09, 
  3.2365998*^7, 96.254, 29.9, 6.293, 3.407, 26808.164, 0.1, 260.942, 16.74, 
  1., 42.4, "", 1.9, 76.16, 0.81}, {"MYS", "Asia", "Malaysia", "2020-11-21", 
  53679., 1041., 1067.143, 332., 3., 3.714, 1658.5, 32.163, 32.971, 10.258, 
  0.093, 0.115, 1.1, "", "", "", "", "", "", "", "", 17525., 2.510332*^6, 
  77.561, 0.541, 17833., 0.551, 0.06, 16.7, "people tested", "", "", "", "", 
  "", "", "", "", "", 80.09, 3.2365998*^7, 96.254, 29.9, 6.293, 3.407, 
  26808.164, 0.1, 260.942, 16.74, 1., 42.4, "", 1.9, 76.16, 0.81}, 
 {"MYS", "Asia", "Malaysia", "2020-11-22", 54775., 1096., 1051.143, 335., 3., 
  3.714, 1692.362, 33.863, 32.477, 10.35, 0.093, 0.115, 1.11, "", "", "", "", 
  "", "", "", "", 17826., 2.528158*^6, 78.112, 0.551, 18159., 0.561, 0.058, 
  17.3, "people tested", "", "", "", "", "", "", "", "", "", 80.09, 
  3.2365998*^7, 96.254, 29.9, 6.293, 3.407, 26808.164, 0.1, 260.942, 16.74, 
  1., 42.4, "", 1.9, 76.16, 0.81}, {"MYS", "Asia", "Malaysia", "2020-11-23", 
  56659., 1884., 1162.714, 337., 2., 3.429, 1750.572, 58.209, 35.924, 10.412, 
  0.062, 0.106, 1.13, "", "", "", "", "", "", "", "", 15497., 2.543655*^6, 
  78.59, 0.479, 18135., 0.56, 0.064, 15.6, "people tested", "", "", "", "", 
  "", "", "", "", "", 80.09, 3.2365998*^7, 96.254, 29.9, 6.293, 3.407, 
  26808.164, 0.1, 260.942, 16.74, 1., 42.4, "", 1.9, 76.16, 0.81}, 
 {"MYS", "Asia", "Malaysia", "2020-11-24", 58847., 2188., 1302.429, 341., 4., 
  3.286, 1818.174, 67.602, 40.241, 10.536, 0.124, 0.102, 1.12, "", "", "", 
  "", "", "", "", "", 15762., 2.559417*^6, 79.077, 0.487, 18048., 0.558, 
  0.072, 13.9, "people tested", "", "", "", "", "", "", "", "", "", 80.09, 
  3.2365998*^7, 96.254, 29.9, 6.293, 3.407, 26808.164, 0.1, 260.942, 16.74, 
  1., 42.4, "", 1.9, 76.16, 0.81}, {"MYS", "Asia", "Malaysia", "2020-11-25", 
  59817., 970., 1346.714, 345., 4., 3.286, 1848.143, 29.97, 41.609, 10.659, 
  0.124, 0.102, 1.1, "", "", "", "", "", "", "", "", 17970., 2.577387*^6, 
  79.633, 0.555, 17977., 0.555, 0.075, 13.3, "people tested", "", "", "", "", 
  "", "", "", "", "", 80.09, 3.2365998*^7, 96.254, 29.9, 6.293, 3.407, 
  26808.164, 0.1, 260.942, 16.74, 1., 42.4, "", 1.9, 76.16, 0.81}, 
 {"MYS", "Asia", "Malaysia", "2020-11-26", 60752., 935., 1296., 348., 3., 
  3.143, 1877.032, 28.888, 40.042, 10.752, 0.093, 0.097, 1.07, "", "", "", 
  "", "", "", "", "", 18617., 2.596004*^6, 80.208, 0.575, 17617., 0.544, 
  0.074, 13.6, "people tested", "", "", "", "", "", "", "", "", "", 80.09, 
  3.2365998*^7, 96.254, 29.9, 6.293, 3.407, 26808.164, 0.1, 260.942, 16.74, 
  1., 42.4, "", 1.9, 76.16, 0.81}, {"MYS", "Asia", "Malaysia", "2020-11-27", 
  61861., 1109., 1317.571, 350., 2., 3., 1911.296, 34.264, 40.709, 10.814, 
  0.062, 0.093, 1.06, "", "", "", "", "", "", "", "", 19083., 2.615087*^6, 
  80.797, 0.59, 17469., 0.54, 0.075, 13.3, "people tested", "", "", "", "", 
  "", "", "", "", "", 80.09, 3.2365998*^7, 96.254, 29.9, 6.293, 3.407, 
  26808.164, 0.1, 260.942, 16.74, 1., 42.4, "", 1.9, 76.16, 0.81}, 
 {"MYS", "Asia", "Malaysia", "2020-11-28", 63176., 1315., 1356.714, 354., 4., 
  3.143, 1951.925, 40.629, 41.918, 10.937, 0.124, 0.097, 1.06, "", "", "", 
  "", "", "", "", "", 19911., 2.634998*^6, 81.413, 0.615, 17809., 0.55, 
  0.076, 13.1, "people tested", "", "", "", "", "", "", "", "", "", 80.09, 
  3.2365998*^7, 96.254, 29.9, 6.293, 3.407, 26808.164, 0.1, 260.942, 16.74, 
  1., 42.4, "", 1.9, 76.16, 0.81}, {"MYS", "Asia", "Malaysia", "2020-11-29", 
  64485., 1309., 1387.143, 357., 3., 3.143, 1992.369, 40.444, 42.858, 11.03, 
  0.093, 0.097, 1.05, "", "", "", "", "", "", "", "", 15370., 2.650368*^6, 
  81.887, 0.475, 17459., 0.539, 0.079, 12.6, "people tested", "", "", "", "", 
  "", "", "", "", "", 80.09, 3.2365998*^7, 96.254, 29.9, 6.293, 3.407, 
  26808.164, 0.1, 260.942, 16.74, 1., 42.4, "", 1.9, 76.16, 0.81}, 
 {"MYS", "Asia", "Malaysia", "2020-11-30", 65697., 1212., 1291.143, 360., 3., 
  3.286, 2029.815, 37.447, 39.892, 11.123, 0.093, 0.102, 1.05, "", "", "", 
  "", "", "", "", "", 17388., 2.667756*^6, 82.425, 0.537, 17729., 0.548, 
  0.073, 13.7, "people tested", "", "", "", "", "", "", "", "", "", 80.09, 
  3.2365998*^7, 96.254, 29.9, 6.293, 3.407, 26808.164, 0.1, 260.942, 16.74, 
  1., 42.4, "", 1.9, 76.16, 0.81}, {"MYS", "Asia", "Malaysia", "2020-12-01", 
  67169., 1472., 1188.857, 363., 3., 3.143, 2075.295, 45.48, 36.732, 11.215, 
  0.093, 0.097, 1.04, "", "", "", "", "", "", "", "", 18696., 2.686452*^6, 
  83.002, 0.578, 18148., 0.561, 0.066, 15.3, "people tested", "", "", "", "", 
  "", "", "", "", "", 80.09, 3.2365998*^7, 96.254, 29.9, 6.293, 3.407, 
  26808.164, 0.1, 260.942, 16.74, 1., 42.4, "", 1.9, 76.16, 0.81}, 
 {"MYS", "Asia", "Malaysia", "2020-12-02", 68020., 851., 1171.857, 365., 2., 
  2.857, 2101.588, 26.293, 36.206, 11.277, 0.062, 0.088, 1.04, "", "", "", 
  "", "", "", "", "", 20755., 2.707207*^6, 83.644, 0.641, 18546., 0.573, 
  0.063, 15.8, "people tested", "", "", "", "", "", "", "", "", "", 80.09, 
  3.2365998*^7, 96.254, 29.9, 6.293, 3.407, 26808.164, 0.1, 260.942, 16.74, 
  1., 42.4, "", 1.9, 76.16, 0.81}, {"MYS", "Asia", "Malaysia", "2020-12-03", 
  69095., 1075., 1191.857, 376., 11., 4., 2134.802, 33.214, 36.824, 11.617, 
  0.34, 0.124, 1.04, "", "", "", "", "", "", "", "", 21729., 2.728936*^6, 
  84.315, 0.671, 18990., 0.587, 0.063, 15.9, "people tested", "", "", "", "", 
  "", "", "", "", "", 80.09, 3.2365998*^7, 96.254, 29.9, 6.293, 3.407, 
  26808.164, 0.1, 260.942, 16.74, 1., 42.4, "", 1.9, 76.16, 0.81}, 
 {"MYS", "Asia", "Malaysia", "2020-12-04", 70236., 1141., 1196.429, 376., 0., 
  3.714, 2170.055, 35.253, 36.966, 11.617, 0., 0.115, 1.05, "", "", "", "", 
  "", "", "", "", 19945., 2.748881*^6, 84.931, 0.616, 19113., 0.591, 0.063, 
  16., "people tested", "", "", "", "", "", "", "", "", "", 80.09, 
  3.2365998*^7, 96.254, 29.9, 6.293, 3.407, 26808.164, 0.1, 260.942, 16.74, 
  1., 42.4, "", 1.9, 76.16, 0.81}, {"MYS", "Asia", "Malaysia", "2020-12-05", 
  71359., 1123., 1169., 380., 4., 3.714, 2204.752, 34.697, 36.118, 11.741, 
  0.124, 0.115, 1.06, "", "", "", "", "", "", "", "", 20839., 2.76972*^6, 
  85.575, 0.644, 19246., 0.595, 0.061, 16.5, "people tested", "", "", "", "", 
  "", "", "", "", "", 80.09, 3.2365998*^7, 96.254, 29.9, 6.293, 3.407, 
  26808.164, 0.1, 260.942, 16.74, 1., 42.4, "", 1.9, 76.16, 0.81}, 
 {"MYS", "Asia", "Malaysia", "2020-12-06", 72694., 1335., 1172.714, 382., 2., 
  3.571, 2245.999, 41.247, 36.233, 11.803, 0.062, 0.11, 1.07, "", "", "", "", 
  "", "", "", "", 17382., 2.787102*^6, 86.112, 0.537, 19533., 0.604, 0.06, 
  16.7, "people tested", "", "", "", "", "", "", "", "", "", 80.09, 
  3.2365998*^7, 96.254, 29.9, 6.293, 3.407, 26808.164, 0.1, 260.942, 16.74, 
  1., 42.4, "", 1.9, 76.16, 0.81}, {"MYS", "Asia", "Malaysia", "2020-12-07", 
  74294., 1600., 1228.143, 384., 2., 3.429, 2295.434, 49.435, 37.945, 11.864, 
  0.062, 0.106, 1.08, "", "", "", "", "", "", "", "", 19665., 2.806767*^6, 
  86.72, 0.608, 19859., 0.614, 0.062, 16.2, "people tested", "", "", "", "", 
  "", "", "", "", "", 67.13, 3.2365998*^7, 96.254, 29.9, 6.293, 3.407, 
  26808.164, 0.1, 260.942, 16.74, 1., 42.4, "", 1.9, 76.16, 0.81}, 
 {"MYS", "Asia", "Malaysia", "2020-12-08", 75306., 1012., 1162.429, 388., 4., 
  3.571, 2326.701, 31.267, 35.915, 11.988, 0.124, 0.11, 1.09, "", "", "", "", 
  "", "", "", "", 20316., 2.827083*^6, 87.347, 0.628, 20090., 0.621, 0.058, 
  17.3, "people tested", "", "", "", "", "", "", "", "", "", 67.13, 
  3.2365998*^7, 96.254, 29.9, 6.293, 3.407, 26808.164, 0.1, 260.942, 16.74, 
  1., 42.4, "", 1.9, 76.16, 0.81}, {"MYS", "Asia", "Malaysia", "2020-12-09", 
  76265., 959., 1177.857, 393., 5., 4., 2356.331, 29.63, 36.392, 12.142, 
  0.154, 0.124, 1.11, "", "", "", "", "", "", "", "", 24137., 2.85122*^6, 
  88.093, 0.746, 20573., 0.636, 0.057, 17.5, "people tested", "", "", "", "", 
  "", "", "", "", "", 67.13, 3.2365998*^7, 96.254, 29.9, 6.293, 3.407, 
  26808.164, 0.1, 260.942, 16.74, 1., 42.4, "", 1.9, 76.16, 0.81}, 
 {"MYS", "Asia", "Malaysia", "2020-12-10", 78499., 2234., 1343.429, 396., 3., 
  2.857, 2425.354, 69.023, 41.507, 12.235, 0.093, 0.088, 1.13, "", "", "", 
  "", "", "", "", "", 20041., 2.871261*^6, 88.712, 0.619, 20332., 0.628, 
  0.066, 15.1, "people tested", "", "", "", "", "", "", "", "", "", 67.13, 
  3.2365998*^7, 96.254, 29.9, 6.293, 3.407, 26808.164, 0.1, 260.942, 16.74, 
  1., 42.4, "", 1.9, 76.16, 0.81}, {"MYS", "Asia", "Malaysia", "2020-12-11", 
  80309., 1810., 1439., 402., 6., 3.714, 2481.277, 55.923, 44.46, 12.42, 
  0.185, 0.115, 1.13, "", "", "", "", "", "", "", "", 25677., 2.896938*^6, 
  89.506, 0.793, 21151., 0.653, 0.068, 14.7, "people tested", "", "", "", "", 
  "", "", "", "", "", 67.13, 3.2365998*^7, 96.254, 29.9, 6.293, 3.407, 
  26808.164, 0.1, 260.942, 16.74, 1., 42.4, "", 1.9, 76.16, 0.81}, 
 {"MYS", "Asia", "Malaysia", "2020-12-12", 82246., 1937., 1555.286, 411., 9., 
  4.429, 2541.124, 59.847, 48.053, 12.699, 0.278, 0.137, 1.12, "", "", "", 
  "", "", "", "", "", 22039., 2.918977*^6, 90.187, 0.681, 21322., 0.659, 
  0.073, 13.7, "people tested", "", "", "", "", "", "", "", "", "", 67.13, 
  3.2365998*^7, 96.254, 29.9, 6.293, 3.407, 26808.164, 0.1, 260.942, 16.74, 
  1., 42.4, "", 1.9, 76.16, 0.81}, {"MYS", "Asia", "Malaysia", "2020-12-13", 
  83475., 1229., 1540.143, 415., 4., 4.714, 2579.096, 37.972, 47.585, 12.822, 
  0.124, 0.146, 1.1, "", "", "", "", "", "", "", "", 21805., 2.940782*^6, 
  90.86, 0.674, 21954., 0.678, 0.07, 14.3, "people tested", "", "", "", "", 
  "", "", "", "", "", 67.13, 3.2365998*^7, 96.254, 29.9, 6.293, 3.407, 
  26808.164, 0.1, 260.942, 16.74, 1., 42.4, "", 1.9, 76.16, 0.81}, 
 {"MYS", "Asia", "Malaysia", "2020-12-14", 84846., 1371., 1507.429, 419., 4., 
  5., 2621.455, 42.359, 46.574, 12.946, 0.124, 0.154, 1.09, "", "", "", "", 
  "", "", "", "", 19871., 2.960653*^6, 91.474, 0.614, 21984., 0.679, 0.069, 
  14.6, "people tested", "", "", "", "", "", "", "", "", "", 67.13, 
  3.2365998*^7, 96.254, 29.9, 6.293, 3.407, 26808.164, 0.1, 260.942, 16.74, 
  1., 42.4, "", 1.9, 76.16, 0.81}, {"MYS", "Asia", "Malaysia", "2020-12-15", 
  86618., 1772., 1616., 422., 3., 4.857, 2676.204, 54.749, 49.929, 13.038, 
  0.093, 0.15, 1.08, "", "", "", "", "", "", "", "", 24462., 2.985115*^6, 
  92.23, 0.756, 22576., 0.698, 0.072, 14., "people tested", "", "", "", "", 
  "", "", "", "", "", 67.13, 3.2365998*^7, 96.254, 29.9, 6.293, 3.407, 
  26808.164, 0.1, 260.942, 16.74, 1., 42.4, "", 1.9, 76.16, 0.81}, 
 {"MYS", "Asia", "Malaysia", "2020-12-16", 87913., 1295., 1664., 429., 7., 
  5.143, 2716.215, 40.011, 51.412, 13.255, 0.216, 0.159, 1.08, "", "", "", 
  "", "", "", "", "", 24306., 3.009421*^6, 92.981, 0.751, 22600., 0.698, 
  0.074, 13.6, "people tested", "", "", "", "", "", "", "", "", "", 67.13, 
  3.2365998*^7, 96.254, 29.9, 6.293, 3.407, 26808.164, 0.1, 260.942, 16.74, 
  1., 42.4, "", 1.9, 76.16, 0.81}, {"MYS", "Asia", "Malaysia", "2020-12-17", 
  89133., 1220., 1519.143, 432., 3., 5.143, 2753.909, 37.694, 46.936, 13.347, 
  0.093, 0.159, 1.07, "", "", "", "", "", "", "", "", 25043., 3.034464*^6, 
  93.755, 0.774, 23315., 0.72, 0.065, 15.3, "people tested", "", "", "", "", 
  "", "", "", "", "", 67.13, 3.2365998*^7, 96.254, 29.9, 6.293, 3.407, 
  26808.164, 0.1, 260.942, 16.74, 1., 42.4, "", 1.9, 76.16, 0.81}, 
 {"MYS", "Asia", "Malaysia", "2020-12-18", 90816., 1683., 1501., 432., 0., 
  4.286, 2805.908, 51.999, 46.376, 13.347, 0., 0.132, 1.07, "", "", "", "", 
  "", "", "", "", 23435., 3.057899*^6, 94.479, 0.724, 22994., 0.71, 0.065, 
  15.3, "people tested", "", "", "", "", "", "", "", "", "", 67.13, 
  3.2365998*^7, 96.254, 29.9, 6.293, 3.407, 26808.164, 0.1, 260.942, 16.74, 
  1., 42.4, "", 1.9, 76.16, 0.81}, {"MYS", "Asia", "Malaysia", "2020-12-19", 
  91969., 1153., 1389., 433., 1., 3.143, 2841.531, 35.624, 42.915, 13.378, 
  0.031, 0.097, 1.07, "", "", "", "", "", "", "", "", 24830., 3.082729*^6, 
  95.246, 0.767, 23393., 0.723, 0.059, 16.8, "people tested", "", "", "", "", 
  "", "", "", "", "", 67.13, 3.2365998*^7, 96.254, 29.9, 6.293, 3.407, 
  26808.164, 0.1, 260.942, 16.74, 1., 42.4, "", 1.9, 76.16, 0.81}, 
 {"MYS", "Asia", "Malaysia", "2020-12-20", 93309., 1340., 1404.857, 437., 4., 
  3.143, 2882.933, 41.401, 43.405, 13.502, 0.124, 0.097, 1.09, "", "", "", 
  "", "", "", "", "", 19149., 3.101878*^6, 95.838, 0.592, 23014., 0.711, 
  0.061, 16.4, "people tested", "", "", "", "", "", "", "", "", "", 67.13, 
  3.2365998*^7, 96.254, 29.9, 6.293, 3.407, 26808.164, 0.1, 260.942, 16.74, 
  1., 42.4, "", 1.9, 76.16, 0.81}, {"MYS", "Asia", "Malaysia", "2020-12-21", 
  95327., 2018., 1497.286, 438., 1., 2.714, 2945.282, 62.349, 46.261, 13.533, 
  0.031, 0.084, 1.1, "", "", "", "", "", "", "", "", 20399., 3.122277*^6, 
  96.468, 0.63, 23089., 0.713, 0.065, 15.4, "people tested", "", "", "", "", 
  "", "", "", "", "", 67.13, 3.2365998*^7, 96.254, 29.9, 6.293, 3.407, 
  26808.164, 0.1, 260.942, 16.74, 1., 42.4, "", 1.9, 76.16, 0.81}, 
 {"MYS", "Asia", "Malaysia", "2020-12-22", 97389., 2062., 1538.714, 439., 1., 
  2.429, 3008.991, 63.709, 47.541, 13.564, 0.031, 0.075, 1.1, "", "", "", "", 
  "", "", "", "", 22381., 3.144658*^6, 97.159, 0.691, 22792., 0.704, 0.068, 
  14.8, "people tested", "", "", "", "", "", "", "", "", "", 67.13, 
  3.2365998*^7, 96.254, 29.9, 6.293, 3.407, 26808.164, 0.1, 260.942, 16.74, 
  1., 42.4, "", 1.9, 76.16, 0.81}, {"MYS", "Asia", "Malaysia", "2020-12-23", 
  98737., 1348., 1546.286, 444., 5., 2.143, 3050.64, 41.649, 47.775, 13.718, 
  0.154, 0.066, 1.1, "", "", "", "", "", "", "", "", 25482., 3.17014*^6, 
  97.947, 0.787, 22960., 0.709, 0.067, 14.8, "people tested", "", "", "", "", 
  "", "", "", "", "", 67.13, 3.2365998*^7, 96.254, 29.9, 6.293, 3.407, 
  26808.164, 0.1, 260.942, 16.74, 1., 42.4, "", 1.9, 76.16, 0.81}, 
 {"MYS", "Asia", "Malaysia", "2020-12-24", 100318., 1581., 1597.857, 446., 
  2., 2., 3099.487, 48.848, 49.368, 13.78, 0.062, 0.062, 1.09, "", "", "", 
  "", "", "", "", "", 25879., 3.196019*^6, 98.746, 0.8, 23079., 0.713, 0.069, 
  14.4, "people tested", "", "", "", "", "", "", "", "", "", 67.13, 
  3.2365998*^7, 96.254, 29.9, 6.293, 3.407, 26808.164, 0.1, 260.942, 16.74, 
  1., 42.4, "", 1.9, 76.16, 0.81}, {"MYS", "Asia", "Malaysia", "2020-12-25", 
  101565., 1247., 1535.571, 449., 3., 2.429, 3138.015, 38.528, 47.444, 
  13.873, 0.093, 0.075, 1.1, "", "", "", "", "", "", "", "", 27197., 
  3.223216*^6, 99.586, 0.84, 23617., 0.73, 0.065, 15.4, "people tested", "", 
  "", "", "", "", "", "", "", "", 67.13, 3.2365998*^7, 96.254, 29.9, 6.293, 
  3.407, 26808.164, 0.1, 260.942, 16.74, 1., 42.4, "", 1.9, 76.16, 0.81}, 
 {"MYS", "Asia", "Malaysia", "2020-12-26", 103900., 2335., 1704.429, 451., 
  2., 2.571, 3210.159, 72.144, 52.661, 13.934, 0.062, 0.079, 1.11, "", "", 
  "", "", "", "", "", "", 16490., 3.239706*^6, 100.096, 0.509, 22425., 0.693, 
  0.076, 13.2, "people tested", "", "", "", "", "", "", "", "", "", 67.13, 
  3.2365998*^7, 96.254, 29.9, 6.293, 3.407, 26808.164, 0.1, 260.942, 16.74, 
  1., 42.4, "", 1.9, 76.16, 0.81}, {"MYS", "Asia", "Malaysia", "2020-12-27", 
  105096., 1196., 1683.857, 452., 1., 2.143, 3247.111, 36.952, 52.025, 
  13.965, 0.031, 0.066, 1.12, "", "", "", "", "", "", "", "", 17797., 
  3.257503*^6, 100.646, 0.55, 22232., 0.687, 0.076, 13.2, "people tested", 
  "", "", "", "", "", "", "", "", "", 67.13, 3.2365998*^7, 96.254, 29.9, 
  6.293, 3.407, 26808.164, 0.1, 260.942, 16.74, 1., 42.4, "", 1.9, 76.16, 
  0.81}, {"MYS", "Asia", "Malaysia", "2020-12-28", 106690., 1594., 1623.286, 
  455., 3., 2.429, 3296.361, 49.249, 50.154, 14.058, 0.093, 0.075, 1.13, "", 
  "", "", "", "", "", "", "", 14377., 3.27188*^6, 101.09, 0.444, 21372., 
  0.66, 0.076, 13.2, "people tested", "", "", "", "", "", "", "", "", "", 
  67.13, 3.2365998*^7, 96.254, 29.9, 6.293, 3.407, 26808.164, 0.1, 260.942, 
  16.74, 1., 42.4, "", 1.9, 76.16, 0.81}, {"MYS", "Asia", "Malaysia", 
  "2020-12-29", 108615., 1925., 1603.714, 457., 2., 2.571, 3355.837, 59.476, 
  49.549, 14.12, 0.062, 0.079, 1.14, "", "", "", "", "", "", "", "", 19954., 
  3.291834*^6, 101.707, 0.617, 21025., 0.65, 0.076, 13.1, "people tested", 
  "", "", "", "", "", "", "", "", "", 67.13, 3.2365998*^7, 96.254, 29.9, 
  6.293, 3.407, 26808.164, 0.1, 260.942, 16.74, 1., 42.4, "", 1.9, 76.16, 
  0.81}, {"MYS", "Asia", "Malaysia", "2020-12-30", 110485., 1870., 1678.286, 
  463., 6., 2.714, 3413.613, 57.777, 51.853, 14.305, 0.185, 0.084, 1.15, "", 
  "", "", "", "", "", "", "", 25812., 3.317646*^6, 102.504, 0.798, 21072., 
  0.651, 0.08, 12.6, "people tested", "", "", "", "", "", "", "", "", "", 
  67.13, 3.2365998*^7, 96.254, 29.9, 6.293, 3.407, 26808.164, 0.1, 260.942, 
  16.74, 1., 42.4, "", 1.9, 76.16, 0.81}, {"MYS", "Asia", "Malaysia", 
  "2020-12-31", 113010., 2525., 1813.143, 471., 8., 3.571, 3491.627, 78.014, 
  56.02, 14.552, 0.247, 0.11, 1.16, "", "", "", "", "", "", "", "", 26681., 
  3.344327*^6, 103.328, 0.824, 21187., 0.655, 0.086, 11.7, "people tested", 
  "", "", "", "", "", "", "", "", "", 67.13, 3.2365998*^7, 96.254, 29.9, 
  6.293, 3.407, 26808.164, 0.1, 260.942, 16.74, 1., 42.4, "", 1.9, 76.16, 
  0.81}, {"MYS", "Asia", "Malaysia", "2021-01-01", 115078., 2068., 1930.429, 
  474., 3., 3.571, 3555.521, 63.894, 59.644, 14.645, 0.093, 0.11, 1.16, "", 
  "", "", "", "", "", "", "", 27182., 3.371509*^6, 104.168, 0.84, 21185., 
  0.655, 0.091, 11., "people tested", "", "", "", "", "", "", "", "", "", 
  67.13, 3.2365998*^7, 96.254, 29.9, 6.293, 3.407, 26808.164, 0.1, 260.942, 
  16.74, 1., 42.4, "", 1.9, 76.16, 0.81}, {"MYS", "Asia", "Malaysia", 
  "2021-01-02", 117373., 2295., 1924.714, 483., 9., 4.571, 3626.429, 70.908, 
  59.467, 14.923, 0.278, 0.141, 1.16, "", "", "", "", "", "", "", "", 19295., 
  3.390804*^6, 104.764, 0.596, 21585., 0.667, 0.089, 11.2, "people tested", 
  "", "", "", "", "", "", "", "", "", 67.13, 3.2365998*^7, 96.254, 29.9, 
  6.293, 3.407, 26808.164, 0.1, 260.942, 16.74, 1., 42.4, "", 1.9, 76.16, 
  0.81}, {"MYS", "Asia", "Malaysia", "2021-01-03", 119077., 1704., 1997.286, 
  494., 11., 6., 3679.077, 52.648, 61.709, 15.263, 0.34, 0.185, 1.17, "", "", 
  "", "", "", "", "", "", 23576., 3.41438*^6, 105.493, 0.728, 22411., 0.692, 
  0.089, 11.2, "people tested", "", "", "", "", "", "", "", "", "", 67.13, 
  3.2365998*^7, 96.254, 29.9, 6.293, 3.407, 26808.164, 0.1, 260.942, 16.74, 
  1., 42.4, "", 1.9, 76.16, 0.81}, {"MYS", "Asia", "Malaysia", "2021-01-04", 
  120818., 1741., 2018.286, 501., 7., 6.571, 3732.868, 53.791, 62.358, 
  15.479, 0.216, 0.203, 1.17, "", "", "", "", "", "", "", "", 21314., 
  3.435694*^6, 106.151, 0.659, 23402., 0.723, 0.086, 11.6, "people tested", 
  "", "", "", "", "", "", "", "", "", 67.13, 3.2365998*^7, 96.254, 29.9, 
  6.293, 3.407, 26808.164, 0.1, 260.942, 16.74, 1., 42.4, "", 1.9, 76.16, 
  0.81}, {"MYS", "Asia", "Malaysia", "2021-01-05", 122845., 2027., 2032.857, 
  509., 8., 7.429, 3795.496, 62.627, 62.808, 15.726, 0.247, 0.23, 1.18, "", 
  "", "", "", "", "", "", "", 26934., 3.462628*^6, 106.984, 0.832, 24399., 
  0.754, 0.083, 12., "people tested", "", "", "", "", "", "", "", "", "", 
  67.13, 3.2365998*^7, 96.254, 29.9, 6.293, 3.407, 26808.164, 0.1, 260.942, 
  16.74, 1., 42.4, "", 1.9, 76.16, 0.81}, {"MYS", "Asia", "Malaysia", 
  "2021-01-06", 125438., 2593., 2136.143, 513., 4., 7.143, 3875.61, 80.115, 
  66., 15.85, 0.124, 0.221, 1.2, "", "", "", "", "", "", "", "", 30274., 
  3.492902*^6, 107.919, 0.935, 25037., 0.774, 0.085, 11.7, "people tested", 
  "", "", "", "", "", "", "", "", "", 67.13, 3.2365998*^7, 96.254, 29.9, 
  6.293, 3.407, 26808.164, 0.1, 260.942, 16.74, 1., 42.4, "", 1.9, 76.16, 
  0.81}, {"MYS", "Asia", "Malaysia", "2021-01-07", 128465., 3027., 2207.857, 
  521., 8., 7.143, 3969.135, 93.524, 68.215, 16.097, 0.247, 0.221, 1.2, "", 
  "", "", "", "", "", "", "", 32094., 3.524996*^6, 108.91, 0.992, 25810., 
  0.797, 0.086, 11.7, "people tested", "", "", "", "", "", "", "", "", "", 
  67.13, 3.2365998*^7, 96.254, 29.9, 6.293, 3.407, 26808.164, 0.1, 260.942, 
  16.74, 1., 42.4, "", 1.9, 76.16, 0.81}, {"MYS", "Asia", "Malaysia", 
  "2021-01-08", 131108., 2643., 2290., 537., 16., 9., 4050.794, 81.66, 
  70.753, 16.591, 0.494, 0.278, 1.2, "", "", "", "", "", "", "", "", 35096., 
  3.560092*^6, 109.995, 1.084, 26940., 0.832, 0.085, 11.8, "people tested", 
  "", "", "", "", "", "", "", "", "", 67.13, 3.2365998*^7, 96.254, 29.9, 
  6.293, 3.407, 26808.164, 0.1, 260.942, 16.74, 1., 42.4, "", 1.9, 76.16, 
  0.81}, {"MYS", "Asia", "Malaysia", "2021-01-09", 133559., 2451., 2312.286, 
  542., 5., 8.429, 4126.522, 75.728, 71.442, 16.746, 0.154, 0.26, 1.2, "", 
  "", "", "", "", "", "", "", 32260., 3.592352*^6, 110.992, 0.997, 28793., 
  0.89, 0.08, 12.5, "people tested", "", "", "", "", "", "", "", "", "", 
  67.13, 3.2365998*^7, 96.254, 29.9, 6.293, 3.407, 26808.164, 0.1, 260.942, 
  16.74, 1., 42.4, "", 1.9, 76.16, 0.81}, {"MYS", "Asia", "Malaysia", 
  "2021-01-10", 135992., 2433., 2416.429, 551., 9., 8.143, 4201.693, 75.171, 
  74.659, 17.024, 0.278, 0.252, 1.2, "", "", "", "", "", "", "", "", 34433., 
  3.626785*^6, 112.055, 1.064, 30344., 0.938, 0.08, 12.6, "people tested", 
  "", "", "", "", "", "", "", "", "", 67.13, 3.2365998*^7, 96.254, 29.9, 
  6.293, 3.407, 26808.164, 0.1, 260.942, 16.74, 1., 42.4, "", 1.9, 76.16, 
  0.81}, {"MYS", "Asia", "Malaysia", "2021-01-11", 138224., 2232., 2486.571, 
  555., 4., 7.714, 4270.655, 68.961, 76.827, 17.148, 0.124, 0.238, 1.21, "", 
  "", "", "", "", "", "", "", 30696., 3.657481*^6, 113.004, 0.948, 31684., 
  0.979, 0.078, 12.7, "people tested", "", "", "", "", "", "", "", "", "", 
  67.13, 3.2365998*^7, 96.254, 29.9, 6.293, 3.407, 26808.164, 0.1, 260.942, 
  16.74, 1., 42.4, "", 1.9, 76.16, 0.81}, {"MYS", "Asia", "Malaysia", 
  "2021-01-12", 141533., 3309., 2669.714, 559., 4., 7.143, 4372.892, 102.237, 
  82.485, 17.271, 0.124, 0.221, 1.22, "", "", "", "", "", "", "", "", 32909., 
  3.69039*^6, 114.021, 1.017, 32537., 1.005, 0.082, 12.2, "people tested", 
  "", "", "", "", "", "", "", "", "", 67.13, 3.2365998*^7, 96.254, 29.9, 
  6.293, 3.407, 26808.164, 0.1, 260.942, 16.74, 1., 42.4, "", 1.9, 76.16, 
  0.81}, {"MYS", "Asia", "Malaysia", "2021-01-13", 144518., 2985., 2725.714, 
  563., 4., 7.143, 4465.118, 92.226, 84.215, 17.395, 0.124, 0.221, 1.22, "", 
  "", "", "", "", "", "", "", 44713., 3.735103*^6, 115.402, 1.381, 34600., 
  1.069, 0.079, 12.7, "people tested", "", "", "", "", "", "", "", "", "", 
  77.31, 3.2365998*^7, 96.254, 29.9, 6.293, 3.407, 26808.164, 0.1, 260.942, 
  16.74, 1., 42.4, "", 1.9, 76.16, 0.81}, {"MYS", "Asia", "Malaysia", 
  "2021-01-14", 147855., 3337., 2770., 578., 15., 8.143, 4568.22, 103.102, 
  85.584, 17.858, 0.463, 0.252, 1.22, "", "", "", "", "", "", "", "", 62849., 
  3.797952*^6, 117.344, 1.942, 38994., 1.205, 0.071, 14.1, "people tested", 
  "", "", "", "", "", "", "", "", "", 77.31, 3.2365998*^7, 96.254, 29.9, 
  6.293, 3.407, 26808.164, 0.1, 260.942, 16.74, 1., 42.4, "", 1.9, 76.16, 
  0.81}, {"MYS", "Asia", "Malaysia", "2021-01-15", 151066., 3211., 2851.143, 
  586., 8., 7., 4667.429, 99.209, 88.091, 18.105, 0.247, 0.216, 1.21, "", "", 
  "", "", "", "", "", "", 67411., 3.865363*^6, 119.427, 2.083, 43610., 1.347, 
  0.065, 15.3, "people tested", "", "", "", "", "", "", "", "", "", 77.31, 
  3.2365998*^7, 96.254, 29.9, 6.293, 3.407, 26808.164, 0.1, 260.942, 16.74, 
  1., 42.4, "", 1.9, 76.16, 0.81}, {"MYS", "Asia", "Malaysia", "2021-01-16", 
  155095., 4029., 3076.571, 594., 8., 7.429, 4791.912, 124.482, 95.056, 
  18.353, 0.247, 0.23, 1.21, "", "", "", "", "", "", "", "", 63411., 
  3.928774*^6, 121.386, 1.959, 48060., 1.485, 0.064, 15.6, "people tested", 
  "", "", "", "", "", "", "", "", "", 77.31, 3.2365998*^7, 96.254, 29.9, 
  6.293, 3.407, 26808.164, 0.1, 260.942, 16.74, 1., 42.4, "", 1.9, 76.16, 
  0.81}, {"MYS", "Asia", "Malaysia", "2021-01-17", 158434., 3339., 3206., 
  601., 7., 7.143, 4895.075, 103.164, 99.055, 18.569, 0.216, 0.221, 1.2, "", 
  "", "", "", "", "", "", "", 62179., 3.990953*^6, 123.307, 1.921, 52024., 
  1.607, 0.062, 16.2, "people tested", "", "", "", "", "", "", "", "", "", 
  77.31, 3.2365998*^7, 96.254, 29.9, 6.293, 3.407, 26808.164, 0.1, 260.942, 
  16.74, 1., 42.4, "", 1.9, 76.16, 0.81}, {"MYS", "Asia", "Malaysia", 
  "2021-01-18", 161740., 3306., 3359.429, 605., 4., 7.143, 4997.22, 102.144, 
  103.795, 18.692, 0.124, 0.221, 1.19, "", "", "", "", "", "", "", "", 
  59731., 4.050684*^6, 125.152, 1.845, 56172., 1.736, 0.06, 16.7, 
  "people tested", "", "", "", "", "", "", "", "", "", 77.31, 3.2365998*^7, 
  96.254, 29.9, 6.293, 3.407, 26808.164, 0.1, 260.942, 16.74, 1., 42.4, "", 
  1.9, 76.16, 0.81}, {"MYS", "Asia", "Malaysia", "2021-01-19", 165371., 
  3631., 3405.429, 619., 14., 8.571, 5109.405, 112.186, 105.216, 19.125, 
  0.433, 0.265, 1.18, "", "", "", "", "", "", "", "", 56788., 4.107472*^6, 
  126.907, 1.755, 59583., 1.841, 0.057, 17.5, "people tested", "", "", "", 
  "", "", "", "", "", "", 77.31, 3.2365998*^7, 96.254, 29.9, 6.293, 3.407, 
  26808.164, 0.1, 260.942, 16.74, 1., 42.4, "", 1.9, 76.16, 0.81}, 
 {"MYS", "Asia", "Malaysia", "2021-01-20", 169379., 4008., 3551.571, 630., 
  11., 9.571, 5233.239, 123.834, 109.732, 19.465, 0.34, 0.296, 1.17, "", "", 
  "", "", "", "", "", "", 57645., 4.165117*^6, 128.688, 1.781, 61431., 1.898, 
  0.058, 17.3, "people tested", "", "", "", "", "", "", "", "", "", 77.31, 
  3.2365998*^7, 96.254, 29.9, 6.293, 3.407, 26808.164, 0.1, 260.942, 16.74, 
  1., 42.4, "", 1.9, 76.16, 0.81}, {"MYS", "Asia", "Malaysia", "2021-01-21", 
  172549., 3170., 3527.714, 642., 12., 9.143, 5331.181, 97.942, 108.994, 
  19.836, 0.371, 0.282, 1.16, "", "", "", "", "", "", "", "", 71805., 
  4.236922*^6, 130.907, 2.219, 62710., 1.938, 0.056, 17.8, "people tested", 
  "", "", "", "", "", "", "", "", "", 77.31, 3.2365998*^7, 96.254, 29.9, 
  6.293, 3.407, 26808.164, 0.1, 260.942, 16.74, 1., 42.4, "", 1.9, 76.16, 
  0.81}, {"MYS", "Asia", "Malaysia", "2021-01-22", 176180., 3631., 3587.714, 
  660., 18., 10.571, 5443.367, 112.186, 110.848, 20.392, 0.556, 0.327, 1.15, 
  "", "", "", "", "", "", "", "", 70807., 4.307729*^6, 133.094, 2.188, 
  63195., 1.953, 0.057, 17.6, "people tested", "", "", "", "", "", "", "", 
  "", "", 77.31, 3.2365998*^7, 96.254, 29.9, 6.293, 3.407, 26808.164, 0.1, 
  260.942, 16.74, 1., 42.4, "", 1.9, 76.16, 0.81}, 
 {"MYS", "Asia", "Malaysia", "2021-01-23", 180455., 4275., 3622.857, 667., 
  7., 10.429, 5575.45, 132.083, 111.934, 20.608, 0.216, 0.322, 1.14, "", "", 
  "", "", "", "", "", "", 61533., 4.369262*^6, 134.995, 1.901, 62927., 1.944, 
  0.058, 17.4, "people tested", "", "", "", "", "", "", "", "", "", 77.31, 
  3.2365998*^7, 96.254, 29.9, 6.293, 3.407, 26808.164, 0.1, 260.942, 16.74, 
  1., 42.4, "", 1.9, 76.16, 0.81}, {"MYS", "Asia", "Malaysia", "2021-01-24", 
  183801., 3346., 3623.857, 678., 11., 11., 5678.83, 103.38, 111.965, 20.948, 
  0.34, 0.34, 1.13, "", "", "", "", "", "", "", "", 62054., 4.431316*^6, 
  136.913, 1.917, 62909., 1.944, 0.058, 17.4, "people tested", "", "", "", 
  "", "", "", "", "", "", 77.31, 3.2365998*^7, 96.254, 29.9, 6.293, 3.407, 
  26808.164, 0.1, 260.942, 16.74, 1., 42.4, "", 1.9, 76.16, 0.81}, 
 {"MYS", "Asia", "Malaysia", "2021-01-25", 186849., 3048., 3587., 689., 11., 
  12., 5773.003, 94.173, 110.826, 21.288, 0.34, 0.371, 1.13, "", "", "", "", 
  "", "", "", "", 49349., 4.480665*^6, 138.437, 1.525, 61426., 1.898, 0.058, 
  17.1, "people tested", "", "", "", "", "", "", "", "", "", 77.31, 
  3.2365998*^7, 96.254, 29.9, 6.293, 3.407, 26808.164, 0.1, 260.942, 16.74, 
  1., 42.4, "", 1.9, 76.16, 0.81}, {"MYS", "Asia", "Malaysia", "2021-01-26", 
  190434., 3585., 3580.429, 700., 11., 11.571, 5883.767, 110.764, 110.623, 
  21.628, 0.34, 0.358, 1.13, "", "", "", "", "", "", "", "", 53783., 
  4.534448*^6, 140.099, 1.662, 60997., 1.885, 0.059, 17., "people tested", 
  "", "", "", "", "", "", "", "", "", 77.31, 3.2365998*^7, 96.254, 29.9, 
  6.293, 3.407, 26808.164, 0.1, 260.942, 16.74, 1., 42.4, "", 1.9, 76.16, 
  0.81}, {"MYS", "Asia", "Malaysia", "2021-01-27", 194114., 3680., 3533.571, 
  707., 7., 11., 5997.467, 113.7, 109.175, 21.844, 0.216, 0.34, 1.13, "", "", 
  "", "", "", "", "", "", 72777., 4.607225*^6, 142.348, 2.249, 63158., 1.951, 
  0.056, 17.9, "people tested", "", "", "", "", "", "", "", "", "", 77.31, 
  3.2365998*^7, 96.254, 29.9, 6.293, 3.407, 26808.164, 0.1, 260.942, 16.74, 
  1., 42.4, "", 1.9, 76.16, 0.81}, {"MYS", "Asia", "Malaysia", "2021-01-28", 
  198208., 4094., 3665.571, 717., 10., 10.714, 6123.958, 126.491, 113.254, 
  22.153, 0.309, 0.331, 1.13, "", "", "", "", "", "", "", "", 58913., 
  4.666138*^6, 144.168, 1.82, 61317., 1.894, 0.06, 16.7, "people tested", "", 
  "", "", "", "", "", "", "", "", 77.31, 3.2365998*^7, 96.254, 29.9, 6.293, 
  3.407, 26808.164, 0.1, 260.942, 16.74, 1., 42.4, "", 1.9, 76.16, 0.81}, 
 {"MYS", "Asia", "Malaysia", "2021-01-29", 203933., 5725., 3964.714, 733., 
  16., 10.429, 6300.841, 176.883, 122.496, 22.647, 0.494, 0.322, 1.14, "", 
  "", "", "", "", "", "", "", 57197., 4.723335*^6, 145.935, 1.767, 59372., 
  1.834, 0.067, 15., "people tested", "", "", "", "", "", "", "", "", "", 
  77.31, 3.2365998*^7, 96.254, 29.9, 6.293, 3.407, 26808.164, 0.1, 260.942, 
  16.74, 1., 42.4, "", 1.9, 76.16, 0.81}, {"MYS", "Asia", "Malaysia", 
  "2021-01-30", 209661., 5728., 4172.286, 746., 13., 11.286, 6477.817, 
  176.976, 128.91, 23.049, 0.402, 0.349, 1.13, "", "", "", "", "", "", "", 
  "", 54197., 4.777532*^6, 147.61, 1.675, 58324., 1.802, 0.072, 14., 
  "people tested", "", "", "", "", "", "", "", "", "", 77.31, 3.2365998*^7, 
  96.254, 29.9, 6.293, 3.407, 26808.164, 0.1, 260.942, 16.74, 1., 42.4, "", 
  1.9, 76.16, 0.81}, {"MYS", "Asia", "Malaysia", "2021-01-31", 214959., 
  5298., 4451.143, 760., 14., 11.714, 6641.507, 163.69, 137.525, 23.481, 
  0.433, 0.362, 1.1, "", "", "", "", "", "", "", "", 52896., 4.830428*^6, 
  149.244, 1.634, 57016., 1.762, 0.078, 12.8, "people tested", "", "", "", 
  "", "", "", "", "", "", 77.31, 3.2365998*^7, 96.254, 29.9, 6.293, 3.407, 
  26808.164, 0.1, 260.942, 16.74, 1., 42.4, "", 1.9, 76.16, 0.81}, 
 {"MYS", "Asia", "Malaysia", "2021-02-01", 219173., 4214., 4617.714, 770., 
  10., 11.571, 6771.705, 130.198, 142.672, 23.79, 0.309, 0.358, 1.07, "", "", 
  "", "", "", "", "", "", 40161., 4.870589*^6, 150.485, 1.241, 55703., 1.721, 
  0.083, 12.1, "people tested", "", "", "", "", "", "", "", "", "", 77.31, 
  3.2365998*^7, 96.254, 29.9, 6.293, 3.407, 26808.164, 0.1, 260.942, 16.74, 
  1., 42.4, "", 1.9, 76.16, 0.81}, {"MYS", "Asia", "Malaysia", "2021-02-02", 
  222628., 3455., 4599.143, 791., 21., 13., 6878.453, 106.748, 142.098, 
  24.439, 0.649, 0.402, 1.04, "", "", "", "", "", "", "", "", 39697., 
  4.910286*^6, 151.711, 1.227, 53691., 1.659, 0.086, 11.7, "people tested", 
  "", "", "", "", "", "", "", "", "", 77.31, 3.2365998*^7, 96.254, 29.9, 
  6.293, 3.407, 26808.164, 0.1, 260.942, 16.74, 1., 42.4, "", 1.9, 76.16, 
  0.81}, {"MYS", "Asia", "Malaysia", "2021-02-03", 226912., 4284., 4685.429, 
  809., 18., 14.571, 7010.814, 132.361, 144.764, 24.995, 0.556, 0.45, 1.02, 
  "", "", "", "", "", "", "", "", 67264., 4.97755*^6, 153.789, 2.078, 52904., 
  1.635, 0.089, 11.3, "people tested", "", "", "", "", "", "", "", "", "", 
  77.31, 3.2365998*^7, 96.254, 29.9, 6.293, 3.407, 26808.164, 0.1, 260.942, 
  16.74, 1., 42.4, "", 1.9, 76.16, 0.81}, {"MYS", "Asia", "Malaysia", 
  "2021-02-04", 231483., 4571., 4753.571, 826., 17., 15.571, 7152.043, 
  141.228, 146.869, 25.521, 0.525, 0.481, 1., "", "", "", "", "", "", "", "", 
  60752., 5.038302*^6, 155.667, 1.877, 53166., 1.643, 0.089, 11.2, 
  "people tested", "", "", "", "", "", "", "", "", "", 77.31, 3.2365998*^7, 
  96.254, 29.9, 6.293, 3.407, 26808.164, 0.1, 260.942, 16.74, 1., 42.4, "", 
  1.9, 76.16, 0.81}, {"MYS", "Asia", "Malaysia", "2021-02-05", 234874., 
  3391., 4420.143, 845., 19., 16., 7256.813, 104.77, 136.567, 26.108, 0.587, 
  0.494, 0.97, "", "", "", "", "", "", "", "", 62481., 5.100783*^6, 157.597, 
  1.93, 53921., 1.666, 0.082, 12.2, "people tested", "", "", "", "", "", "", 
  "", "", "", 77.31, 3.2365998*^7, 96.254, 29.9, 6.293, 3.407, 26808.164, 
  0.1, 260.942, 16.74, 1., 42.4, "", 1.9, 76.16, 0.81}, 
 {"MYS", "Asia", "Malaysia", "2021-02-06", 238721., 3847., 4151.429, 857., 
  12., 15.857, 7375.672, 118.859, 128.265, 26.478, 0.371, 0.49, 0.95, "", "", 
  "", "", "", "", "", "", 59199., 5.159982*^6, 159.426, 1.829, 54636., 1.688, 
  0.076, 13.2, "people tested", "", "", "", "", "", "", "", "", "", 77.31, 
  3.2365998*^7, 96.254, 29.9, 6.293, 3.407, 26808.164, 0.1, 260.942, 16.74, 
  1., 42.4, "", 1.9, 76.16, 0.81}, {"MYS", "Asia", "Malaysia", "2021-02-07", 
  242452., 3731., 3927.571, 872., 15., 16., 7490.948, 115.275, 121.349, 
  26.942, 0.463, 0.494, 0.94, "", "", "", "", "", "", "", "", 55880., 
  5.215862*^6, 161.153, 1.727, 55062., 1.701, 0.071, 14., "people tested", 
  "", "", "", "", "", "", "", "", "", 77.31, 3.2365998*^7, 96.254, 29.9, 
  6.293, 3.407, 26808.164, 0.1, 260.942, 16.74, 1., 42.4, "", 1.9, 76.16, 
  0.81}, {"MYS", "Asia", "Malaysia", "2021-02-08", 245552., 3100., 3768.429, 
  896., 24., 18., 7586.727, 95.78, 116.432, 27.683, 0.742, 0.556, 0.92, "", 
  "", "", "", "", "", "", "", 32536., 5.248398*^6, 162.158, 1.005, 53973., 
  1.668, 0.07, 14.3, "people tested", "", "", "", "", "", "", "", "", "", 
  77.31, 3.2365998*^7, 96.254, 29.9, 6.293, 3.407, 26808.164, 0.1, 260.942, 
  16.74, 1., 42.4, "", 1.9, 76.16, 0.81}, {"MYS", "Asia", "Malaysia", 
  "2021-02-09", 248316., 2764., 3669.714, 909., 13., 16.857, 7672.126, 
  85.398, 113.382, 28.085, 0.402, 0.521, 0.91, "", "", "", "", "", "", "", 
  "", 49163., 5.297561*^6, 163.677, 1.519, 55325., 1.709, 0.066, 15.1, 
  "people tested", "", "", "", "", "", "", "", "", "", 77.31, 3.2365998*^7, 
  96.254, 29.9, 6.293, 3.407, 26808.164, 0.1, 260.942, 16.74, 1., 42.4, "", 
  1.9, 76.16, 0.81}, {"MYS", "Asia", "Malaysia", "2021-02-10", 251604., 
  3288., 3527.429, 923., 14., 16.286, 7773.714, 101.588, 108.986, 28.518, 
  0.433, 0.503, 0.9, "", "", "", "", "", "", "", "", 61483., 5.359044*^6, 
  165.576, 1.9, 54499., 1.684, 0.065, 15.5, "people tested", "", "", "", "", 
  "", "", "", "", "", 77.31, 3.2365998*^7, 96.254, 29.9, 6.293, 3.407, 
  26808.164, 0.1, 260.942, 16.74, 1., 42.4, "", 1.9, 76.16, 0.81}, 
 {"MYS", "Asia", "Malaysia", "2021-02-11", 254988., 3384., 3357.857, 936., 
  13., 15.714, 7878.268, 104.554, 103.746, 28.919, 0.402, 0.486, 0.89, "", 
  "", "", "", "", "", "", "", 61212., 5.420256*^6, 167.468, 1.891, 54565., 
  1.686, 0.062, 16.2, "people tested", "", "", "", "", "", "", "", "", "", 
  77.31, 3.2365998*^7, 96.254, 29.9, 6.293, 3.407, 26808.164, 0.1, 260.942, 
  16.74, 1., 42.4, "", 1.9, 76.16, 0.81}, {"MYS", "Asia", "Malaysia", 
  "2021-02-12", 258306., 3318., 3347.429, 953., 17., 15.429, 7980.783, 
  102.515, 103.424, 29.444, 0.525, 0.477, 0.89, "", "", "", "", "", "", "", 
  "", 54435., 5.474691*^6, 169.149, 1.682, 53415., 1.65, 0.063, 16., 
  "people tested", "", "", "", "", "", "", "", "", "", 77.31, 3.2365998*^7, 
  96.254, 29.9, 6.293, 3.407, 26808.164, 0.1, 260.942, 16.74, 1., 42.4, "", 
  1.9, 76.16, 0.81}, {"MYS", "Asia", "Malaysia", "2021-02-13", 261805., 
  3499., 3297.714, 958., 5., 14.429, 8088.89, 108.107, 101.888, 29.599, 
  0.154, 0.446, 0.88, "", "", "", "", "", "", "", "", 29301., 5.503992*^6, 
  170.055, 0.905, 49144., 1.518, 0.067, 14.9, "people tested", "", "", "", 
  "", "", "", "", "", "", 77.31, 3.2365998*^7, 96.254, 29.9, 6.293, 3.407, 
  26808.164, 0.1, 260.942, 16.74, 1., 42.4, "", 1.9, 76.16, 0.81}, 
 {"MYS", "Asia", "Malaysia", "2021-02-14", 264269., 2464., 3116.714, 965., 
  7., 13.286, 8165.019, 76.129, 96.296, 29.815, 0.216, 0.41, 0.87, "", "", 
  "", "", "", "", "", "", 24275., 5.528267*^6, 170.805, 0.75, 44629., 1.379, 
  0.07, 14.3, "people tested", "", "", "", "", "", "", "", "", "", 77.31, 
  3.2365998*^7, 96.254, 29.9, 6.293, 3.407, 26808.164, 0.1, 260.942, 16.74, 
  1., 42.4, "", 1.9, 76.16, 0.81}, {"MYS", "Asia", "Malaysia", "2021-02-15", 
  266445., 2176., 2984.714, 975., 10., 11.286, 8232.25, 67.231, 92.218, 
  30.124, 0.309, 0.349, 0.87, "", "", "", "", "", "", "", "", 23791., 
  5.552058*^6, 171.54, 0.735, 43380., 1.34, 0.069, 14.5, "people tested", "", 
  "", "", "", "", "", "", "", "", 77.31, 3.2365998*^7, 96.254, 29.9, 6.293, 
  3.407, 26808.164, 0.1, 260.942, 16.74, 1., 42.4, "", 1.9, 76.16, 0.81}, 
 {"MYS", "Asia", "Malaysia", "2021-02-16", 269165., 2720., 2978.429, 983., 
  8., 10.571, 8316.289, 84.039, 92.023, 30.371, 0.247, 0.327, 0.87, "", "", 
  "", "", "", "", "", "", 42741., 5.594799*^6, 172.86, 1.321, 42463., 1.312, 
  0.07, 14.3, "people tested", "", "", "", "", "", "", "", "", "", 77.31, 
  3.2365998*^7, 96.254, 29.9, 6.293, 3.407, 26808.164, 0.1, 260.942, 16.74, 
  1., 42.4, "", 1.9, 76.16, 0.81}, {"MYS", "Asia", "Malaysia", "2021-02-17", 
  272163., 2998., 2937., 1005., 22., 11.714, 8408.917, 92.628, 90.743, 
  31.051, 0.68, 0.362, 0.87, "", "", "", "", "", "", "", "", 52593., 
  5.647392*^6, 174.485, 1.625, 41193., 1.273, 0.071, 14., "people tested", 
  "", "", "", "", "", "", "", "", "", 77.31, 3.2365998*^7, 96.254, 29.9, 
  6.293, 3.407, 26808.164, 0.1, 260.942, 16.74, 1., 42.4, "", 1.9, 76.16, 
  0.81}, {"MYS", "Asia", "Malaysia", "2021-02-18", 274875., 2712., 2841., 
  1030., 25., 13.429, 8492.709, 83.792, 87.777, 31.824, 0.772, 0.415, 0.87, 
  "", "", "", "", "", "", "", "", 56694., 5.704086*^6, 176.237, 1.752, 
  40547., 1.253, 0.07, 14.3, "people tested", "", "", "", "", "", "", "", "", 
  "", 77.31, 3.2365998*^7, 96.254, 29.9, 6.293, 3.407, 26808.164, 0.1, 
  260.942, 16.74, 1., 42.4, "", 1.9, 76.16, 0.81}, 
 {"MYS", "Asia", "Malaysia", "2021-02-19", 277811., 2936., 2786.429, 1043., 
  13., 12.857, 8583.421, 90.712, 86.091, 32.225, 0.402, 0.397, 0.87, "", "", 
  "", "", "", "", "", "", 61620., 5.765706*^6, 178.141, 1.904, 41574., 1.284, 
  0.067, 14.9, "people tested", "", "", "", "", "", "", "", "", "", 77.31, 
  3.2365998*^7, 96.254, 29.9, 6.293, 3.407, 26808.164, 0.1, 260.942, 16.74, 
  1., 42.4, "", 1.9, 76.16, 0.81}, {"MYS", "Asia", "Malaysia", "2021-02-20", 
  280272., 2461., 2638.143, 1051., 8., 13.286, 8659.458, 76.037, 81.51, 
  32.472, 0.247, 0.41, 0.87, "", "", "", "", "", "", "", "", 56003., 
  5.821709*^6, 179.871, 1.73, 45388., 1.402, 0.058, 17.2, "people tested", 
  "", "", "", "", "", "", "", "", "", 77.31, 3.2365998*^7, 96.254, 29.9, 
  6.293, 3.407, 26808.164, 0.1, 260.942, 16.74, 1., 42.4, "", 1.9, 76.16, 
  0.81}, {"MYS", "Asia", "Malaysia", "2021-02-21", 283569., 3297., 2757.143, 
  1056., 5., 13., 8761.324, 101.866, 85.186, 32.627, 0.154, 0.402, 0.88, "", 
  "", "", "", "", "", "", "", 49498., 5.871207*^6, 181.4, 1.529, 48991., 
  1.514, 0.056, 17.8, "people tested", "", "", "", "", "", "", "", "", "", 
  77.31, 3.2365998*^7, 96.254, 29.9, 6.293, 3.407, 26808.164, 0.1, 260.942, 
  16.74, 1., 42.4, "", 1.9, 76.16, 0.81}, {"MYS", "Asia", "Malaysia", 
  "2021-02-22", 285761., 2192., 2759.429, 1062., 6., 12.429, 8829.05, 67.725, 
  85.257, 32.812, 0.185, 0.384, 0.87, "", "", "", "", "", "", "", "", 38572., 
  5.909779*^6, 182.592, 1.192, 51103., 1.579, 0.054, 18.5, "people tested", 
  "", "", "", "", "", "", "", "", "", 77.31, 3.2365998*^7, 96.254, 29.9, 
  6.293, 3.407, 26808.164, 0.1, 260.942, 16.74, 1., 42.4, "", 1.9, 76.16, 
  0.81}, {"MYS", "Asia", "Malaysia", "2021-02-23", 288229., 2468., 2723.429, 
  1076., 14., 13.286, 8905.302, 76.253, 84.145, 33.245, 0.433, 0.41, 0.87, 
  "", "", "", "", "", "", "", "", 50440., 5.960219*^6, 184.151, 1.558, 
  52203., 1.613, 0.052, 19.2, "people tested", 0., 0., "", "", "", 0., 0., 
  "", "", 77.31, 3.2365998*^7, 96.254, 29.9, 6.293, 3.407, 26808.164, 0.1, 
  260.942, 16.74, 1., 42.4, "", 1.9, 76.16, 0.81}, 
 {"MYS", "Asia", "Malaysia", "2021-02-24", 291774., 3545., 2801.571, 1088., 
  12., 11.857, 9014.831, 109.529, 86.559, 33.616, 0.371, 0.366, 0.86, "", "", 
  "", "", "", "", "", "", 64995., 6.025214*^6, 186.159, 2.008, 53975., 1.668, 
  0.052, 19.3, "people tested", "", "", "", "", 895., "", "", "", 28., 77.31, 
  3.2365998*^7, 96.254, 29.9, 6.293, 3.407, 26808.164, 0.1, 260.942, 16.74, 
  1., 42.4, "", 1.9, 76.16, 0.81}, {"MYS", "Asia", "Malaysia", "2021-02-25", 
  293698., 1924., 2689., 1100., 12., 10., 9074.276, 59.445, 83.081, 33.986, 
  0.371, 0.309, 0.85, "", "", "", "", "", "", "", "", 61096., 6.08631*^6, 
  188.046, 1.888, 54603., 1.687, 0.049, 20.3, "people tested", "", "", "", 
  "", 895., "", "", "", 28., 77.31, 3.2365998*^7, 96.254, 29.9, 6.293, 3.407, 
  26808.164, 0.1, 260.942, 16.74, 1., 42.4, "", 1.9, 76.16, 0.81}, 
 {"MYS", "Asia", "Malaysia", "2021-02-26", 295951., 2253., 2591.429, 1111., 
  11., 9.714, 9143.886, 69.61, 80.066, 34.326, 0.34, 0.3, 0.84, "", "", "", 
  "", "", "", "", "", 51898., 6.138208*^6, 189.65, 1.603, 53215., 1.644, 
  0.049, 20.5, "people tested", "", "", "", "", 895., "", "", "", 28., 77.31, 
  3.2365998*^7, 96.254, 29.9, 6.293, 3.407, 26808.164, 0.1, 260.942, 16.74, 
  1., 42.4, "", 1.9, 76.16, 0.81}, {"MYS", "Asia", "Malaysia", "2021-02-27", 
  298315., 2364., 2577.571, 1121., 10., 10., 9216.926, 73.04, 79.638, 34.635, 
  0.309, 0.309, 0.83, "", "", "", "", "", "", "", "", 55480., 6.193688*^6, 
  191.364, 1.714, 53140., 1.642, 0.049, 20.6, "people tested", 3580., 3580., 
  "", "", 895., 0.01, 0.01, "", 28., 77.31, 3.2365998*^7, 96.254, 29.9, 
  6.293, 3.407, 26808.164, 0.1, 260.942, 16.74, 1., 42.4, "", 1.9, 76.16, 
  0.81}, {"MYS", "Asia", "Malaysia", "2021-02-28", 300752., 2437., 2454.714, 
  1130., 9., 10.571, 9292.221, 75.295, 75.842, 34.913, 0.278, 0.327, 0.83, 
  "", "", "", "", "", "", "", "", 40831., 6.234519*^6, 192.626, 1.262, 
  51902., 1.604, 0.047, 21.1, "people tested", "", "", "", "", 2883., "", "", 
  "", 89., 77.31, 3.2365998*^7, 96.254, 29.9, 6.293, 3.407, 26808.164, 0.1, 
  260.942, 16.74, 1., 42.4, "", 1.9, 76.16, 0.81}, 
 {"MYS", "Asia", "Malaysia", "2021-03-01", 302580., 1828., 2402.714, 1135., 
  5., 10.429, 9348.7, 56.479, 74.236, 35.068, 0.154, 0.322, 0.82, "", "", "", 
  "", "", "", "", "", 40268., 6.274787*^6, 193.87, 1.244, 52144., 1.611, 
  0.046, 21.7, "people tested", 25252., 25252., "", "", 4209., 0.08, 0.08, 
  "", 130., 73.61, 3.2365998*^7, 96.254, 29.9, 6.293, 3.407, 26808.164, 0.1, 
  260.942, 16.74, 1., 42.4, "", 1.9, 76.16, 0.81}, 
 {"MYS", "Asia", "Malaysia", "2021-03-02", 304135., 1555., 2272.286, 1141., 
  6., 9.286, 9396.744, 48.044, 70.206, 35.253, 0.185, 0.287, 0.81, "", "", 
  "", "", "", "", "", "", 46347., 6.321134*^6, 195.302, 1.432, 51559., 1.593, 
  0.044, 22.7, "people tested", 53287., 53287., "", 28035., 7612., 0.16, 
  0.16, "", 235., 73.61, 3.2365998*^7, 96.254, 29.9, 6.293, 3.407, 26808.164, 
  0.1, 260.942, 16.74, 1., 42.4, "", 1.9, 76.16, 0.81}, 
 {"MYS", "Asia", "Malaysia", "2021-03-03", 305880., 1745., 2015.143, 1148., 
  7., 8.571, 9450.659, 53.915, 62.261, 35.469, 0.216, 0.265, 0.81, "", "", 
  "", "", "", "", "", "", 45927., 6.367061*^6, 196.721, 1.419, 48835., 1.509, 
  0.041, 24.2, "people tested", 80336., 80336., "", 27049., 11349., 0.25, 
  0.25, "", 351., 73.61, 3.2365998*^7, 96.254, 29.9, 6.293, 3.407, 26808.164, 
  0.1, 260.942, 16.74, 1., 42.4, "", 1.9, 76.16, 0.81}, 
 {"MYS", "Asia", "Malaysia", "2021-03-04", 307943., 2063., 2035., 1153., 5., 
  7.571, 9514.398, 63.74, 62.875, 35.624, 0.154, 0.234, 0.81, "", "", "", "", 
  "", "", "", "", 40564., 6.407625*^6, 197.974, 1.253, 45902., 1.418, 0.044, 
  22.6, "people tested", 99616., 99616., "", 19280., 13975., 0.31, 0.31, "", 
  432., 73.61, 3.2365998*^7, 96.254, 29.9, 6.293, 3.407, 26808.164, 0.1, 
  260.942, 16.74, 1., 42.4, "", 1.9, 76.16, 0.81}, 
 {"MYS", "Asia", "Malaysia", "2021-03-05", 310097., 2154., 2020.857, 1159., 
  6., 6.857, 9580.95, 66.551, 62.438, 35.809, 0.185, 0.212, 0.81, "", "", "", 
  "", "", "", "", "", 47569., 6.455194*^6, 199.444, 1.47, 45284., 1.399, 
  0.045, 22.4, "people tested", 112914., 112914., "", 13298., 15747., 0.35, 
  0.35, "", 487., 73.61, 3.2365998*^7, 96.254, 29.9, 6.293, 3.407, 26808.164, 
  0.1, 260.942, 16.74, 1., 42.4, "", 1.9, 76.16, 0.81}, 
 {"MYS", "Asia", "Malaysia", "2021-03-06", 311777., 1680., 1923.143, 1166., 
  7., 6.429, 9632.856, 51.906, 59.419, 36.025, 0.216, 0.199, 0.81, "", "", 
  "", "", "", "", "", "", 39397., 6.494591*^6, 200.661, 1.217, 42986., 1.328, 
  0.045, 22.4, "people tested", 127608., 127608., "", 14694., 17718., 0.39, 
  0.39, "", 547., 73.61, 3.2365998*^7, 96.254, 29.9, 6.293, 3.407, 26808.164, 
  0.1, 260.942, 16.74, 1., 42.4, "", 1.9, 76.16, 0.81}, 
 {"MYS", "Asia", "Malaysia", "2021-03-07", 313460., 1683., 1815.429, 1169., 
  3., 5.571, 9684.855, 51.999, 56.091, 36.118, 0.093, 0.172, 0.81, "", "", 
  "", "", "", "", "", "", 38022., 6.532613*^6, 201.836, 1.175, 42585., 1.316, 
  0.043, 23.5, "people tested", 139720., 139720., "", 12112., 17901., 0.43, 
  0.43, "", 553., 73.61, 3.2365998*^7, 96.254, 29.9, 6.293, 3.407, 26808.164, 
  0.1, 260.942, 16.74, 1., 42.4, "", 1.9, 76.16, 0.81}, 
 {"MYS", "Asia", "Malaysia", "2021-03-08", 314989., 1529., 1772.714, 1177., 
  8., 6., 9732.096, 47.241, 54.771, 36.365, 0.247, 0.185, 0.81, "", "", "", 
  "", "", "", "", "", 27227., 6.55984*^6, 202.677, 0.841, 40722., 1.258, 
  0.044, 23., "people tested", 166363., 166363., "", 26643., 20159., 0.51, 
  0.51, "", 623., 73.61, 3.2365998*^7, 96.254, 29.9, 6.293, 3.407, 26808.164, 
  0.1, 260.942, 16.74, 1., 42.4, "", 1.9, 76.16, 0.81}, 
 {"MYS", "Asia", "Malaysia", "2021-03-09", 316269., 1280., 1733.429, 1186., 
  9., 6.429, 9771.644, 39.548, 53.557, 36.643, 0.278, 0.199, 0.81, "", "", 
  "", "", "", "", "", "", 37523., 6.597363*^6, 203.836, 1.159, 39461., 1.219, 
  0.044, 22.8, "people tested", 195923., 195923., "", 29560., 20377., 0.61, 
  0.61, "", 630., 73.61, 3.2365998*^7, 96.254, 29.9, 6.293, 3.407, 26808.164, 
  0.1, 260.942, 16.74, 1., 42.4, "", 1.9, 76.16, 0.81}, 
 {"MYS", "Asia", "Malaysia", "2021-03-10", 317717., 1448., 1691., 1191., 5., 
  6.143, 9816.382, 44.738, 52.246, 36.798, 0.154, 0.19, 0.81, "", "", "", "", 
  "", "", "", "", 44810., 6.642173*^6, 205.221, 1.384, 39302., 1.214, 0.043, 
  23.2, "people tested", 223923., 223923., "", 28000., 20512., 0.69, 0.69, 
  "", 634., 73.61, 3.2365998*^7, 96.254, 29.9, 6.293, 3.407, 26808.164, 0.1, 
  260.942, 16.74, 1., 42.4, "", 1.9, 76.16, 0.81}, 
 {"MYS", "Asia", "Malaysia", "2021-03-11", 319364., 1647., 1631.571, 1200., 
  9., 6.714, 9867.269, 50.887, 50.41, 37.076, 0.278, 0.207, 0.82, "", "", "", 
  "", "", "", "", "", 54074., 6.696247*^6, 206.891, 1.671, 41232., 1.274, 
  0.04, 25.3, "people tested", 249909., 249909., "", 25986., 21470., 0.77, 
  0.77, "", 663., 73.61, 3.2365998*^7, 96.254, 29.9, 6.293, 3.407, 26808.164, 
  0.1, 260.942, 16.74, 1., 42.4, "", 1.9, 76.16, 0.81}, 
 {"MYS", "Asia", "Malaysia", "2021-03-12", 320939., 1575., 1548.857, 1203., 
  3., 6.286, 9915.931, 48.662, 47.854, 37.169, 0.093, 0.194, 0.82, "", "", 
  "", "", "", "", "", "", 51266., 6.747513*^6, 208.475, 1.584, 41760., 1.29, 
  0.037, 27., "people tested", 275851., 275851., "", 25942., 23277., 0.85, 
  0.85, "", 719., 73.61, 3.2365998*^7, 96.254, 29.9, 6.293, 3.407, 26808.164, 
  0.1, 260.942, 16.74, 1., 42.4, "", 1.9, 76.16, 0.81}, 
 {"MYS", "Asia", "Malaysia", "2021-03-13", 322409., 1470., 1518.857, 1206., 
  3., 5.714, 9961.349, 45.418, 46.928, 37.261, 0.093, 0.177, 0.82, "", "", 
  "", "", "", "", "", "", 50393., 6.797906*^6, 210.032, 1.557, 43331., 1.339, 
  0.035, 28.5, "people tested", 292104., 292104., "", 16253., 23499., 0.9, 
  0.9, "", 726., 73.61, 3.2365998*^7, 96.254, 29.9, 6.293, 3.407, 26808.164, 
  0.1, 260.942, 16.74, 1., 42.4, "", 1.9, 76.16, 0.81}, 
 {"MYS", "Asia", "Malaysia", "2021-03-14", 323763., 1354., 1471.857, 1210., 
  4., 5.857, 10003.183, 41.834, 45.475, 37.385, 0.124, 0.181, 0.83, "", "", 
  "", "", "", "", "", "", 40370., 6.838276*^6, 211.28, 1.247, 43666., 1.349, 
  0.034, 29.7, "people tested", 301699., 301699., "", 9595., 23140., 0.93, 
  0.93, "", 715., 73.61, 3.2365998*^7, 96.254, 29.9, 6.293, 3.407, 26808.164, 
  0.1, 260.942, 16.74, 1., 42.4, "", 1.9, 76.16, 0.81}, 
 {"MYS", "Asia", "Malaysia", "2021-03-15", 324971., 1208., 1426., 1213., 3., 
  5.143, 10040.506, 37.323, 44.059, 37.478, 0.093, 0.159, 0.84, "", "", "", 
  "", "", "", "", "", 32311., 6.870587*^6, 212.278, 0.998, 44392., 1.372, 
  0.032, 31.1, "people tested", 321331., 321331., "", 19632., 22138., 0.99, 
  0.99, "", 684., 73.61, 3.2365998*^7, 96.254, 29.9, 6.293, 3.407, 26808.164, 
  0.1, 260.942, 16.74, 1., 42.4, "", 1.9, 76.16, 0.81}, 
 {"MYS", "Asia", "Malaysia", "2021-03-16", 326034., 1063., 1395., 1218., 5., 
  4.571, 10073.349, 32.843, 43.101, 37.632, 0.154, 0.141, 0.84, "", "", "", 
  "", "", "", "", "", 46960., 6.917547*^6, 213.729, 1.451, 45741., 1.413, 
  0.03, 32.8, "people tested", 346508., 346508., "", 25177., 21512., 1.07, 
  1.07, "", 665., 68.06, 3.2365998*^7, 96.254, 29.9, 6.293, 3.407, 26808.164, 
  0.1, 260.942, 16.74, 1., 42.4, "", 1.9, 76.16, 0.81}, 
 {"MYS", "Asia", "Malaysia", "2021-03-17", 327253., 1219., 1362.286, 1220., 
  2., 4.143, 10111.012, 37.663, 42.09, 37.694, 0.062, 0.128, 0.85, "", "", 
  "", "", "", "", "", "", 53824., 6.971371*^6, 215.392, 1.663, 47028., 1.453, 
  0.029, 34.5, "people tested", 367213., 367213., "", 20705., 20470., 1.13, 
  1.13, "", 632., 68.06, 3.2365998*^7, 96.254, 29.9, 6.293, 3.407, 26808.164, 
  0.1, 260.942, 16.74, 1., 42.4, "", 1.9, 76.16, 0.81}, 
 {"MYS", "Asia", "Malaysia", "2021-03-18", 328466., 1213., 1300.286, 1223., 
  3., 3.286, 10148.49, 37.478, 40.174, 37.787, 0.093, 0.102, 0.87, "", "", 
  "", "", "", "", "", "", 58599., 7.02997*^6, 217.202, 1.811, 47675., 1.473, 
  0.027, 36.7, "people tested", 385126., 384334., 792., 17913., 19317., 1.19, 
  1.19, 0., 597., 68.06, 3.2365998*^7, 96.254, 29.9, 6.293, 3.407, 26808.164, 
  0.1, 260.942, 16.74, 1., 42.4, "", 1.9, 76.16, 0.81}, 
 {"MYS", "Asia", "Malaysia", "2021-03-19", 330042., 1576., 1300.429, 1225., 
  2., 3.143, 10197.183, 48.693, 40.179, 37.848, 0.062, 0.097, 0.88, "", "", 
  "", "", "", "", "", "", 55421., 7.085391*^6, 218.915, 1.712, 48268., 1.491, 
  0.027, 37.1, "people tested", 399525., 395006., 4519., 14399., 17668., 
  1.23, 1.22, 0.01, 546., 68.06, 3.2365998*^7, 96.254, 29.9, 6.293, 3.407, 
  26808.164, 0.1, 260.942, 16.74, 1., 42.4, "", 1.9, 76.16, 0.81}, 
 {"MYS", "Asia", "Malaysia", "2021-03-20", 331713., 1671., 1329.143, 1229., 
  4., 3.286, 10248.811, 51.628, 41.066, 37.972, 0.124, 0.102, 0.9, "", "", 
  "", "", "", "", "", "", 51668., 7.137059*^6, 220.511, 1.596, 48450., 1.497, 
  0.027, 36.5, "people tested", 413254., 402650., 10604., 13729., 17307., 
  1.28, 1.24, 0.03, 535., 68.06, 3.2365998*^7, 96.254, 29.9, 6.293, 3.407, 
  26808.164, 0.1, 260.942, 16.74, 1., 42.4, "", 1.9, 76.16, 0.81}, 
 {"MYS", "Asia", "Malaysia", "2021-03-21", 333040., 1327., 1325.286, 1233., 
  4., 3.286, 10289.811, 41., 40.947, 38.096, 0.124, 0.102, 0.9, "", "", "", 
  "", "", "", "", "", 47450., 7.184509*^6, 221.977, 1.466, 49462., 1.528, 
  0.027, 37.3, "people tested", 428710., 412342., 16368., 15456., 18144., 
  1.32, 1.27, 0.05, 561., 68.06, 3.2365998*^7, 96.254, 29.9, 6.293, 3.407, 
  26808.164, 0.1, 260.942, 16.74, 1., 42.4, "", 1.9, 76.16, 0.81}, 
 {"MYS", "Asia", "Malaysia", "2021-03-22", 334156., 1116., 1312.143, 1238., 
  5., 3.571, 10324.292, 34.481, 40.541, 38.25, 0.154, 0.11, 0.91, "", "", "", 
  "", "", "", "", "", 34654., 7.219163*^6, 223.048, 1.071, 49797., 1.539, 
  0.026, 38., "people tested", 452919., 422058., 30861., 24209., 18798., 1.4, 
  1.3, 0.1, 581., 68.06, 3.2365998*^7, 96.254, 29.9, 6.293, 3.407, 26808.164, 
  0.1, 260.942, 16.74, 1., 42.4, "", 1.9, 76.16, 0.81}, 
 {"MYS", "Asia", "Malaysia", "2021-03-23", 335540., 1384., 1358., 1244., 6., 
  3.714, 10367.052, 42.761, 41.958, 38.435, 0.185, 0.115, 0.92, "", "", "", 
  "", "", "", "", "", 45575., 7.264738*^6, 224.456, 1.408, 49599., 1.532, 
  0.027, 36.5, "people tested", 481989., 429868., 52121., 29070., 19354., 
  1.49, 1.33, 0.16, 598., 68.06, 3.2365998*^7, 96.254, 29.9, 6.293, 3.407, 
  26808.164, 0.1, 260.942, 16.74, 1., 42.4, "", 1.9, 76.16, 0.81}, 
 {"MYS", "Asia", "Malaysia", "2021-03-24", 336808., 1268., 1365., 1246., 2., 
  3.714, 10406.229, 39.177, 42.174, 38.497, 0.062, 0.115, 0.92, "", "", "", 
  "", "", "", "", "", 51321., 7.316059*^6, 226.042, 1.586, 49241., 1.521, 
  0.028, 36.1, "people tested", 510976., 436687., 74289., 28987., 20538., 
  1.58, 1.35, 0.23, 635., 68.06, 3.2365998*^7, 96.254, 29.9, 6.293, 3.407, 
  26808.164, 0.1, 260.942, 16.74, 1., 42.4, "", 1.9, 76.16, 0.81}, 
 {"MYS", "Asia", "Malaysia", "2021-03-25", 338168., 1360., 1386., 1248., 2., 
  3.571, 10448.249, 42.019, 42.823, 38.559, 0.062, 0.11, 0.92, "", "", "", 
  "", "", "", "", "", 56533., 7.372592*^6, 227.788, 1.747, 48946., 1.512, 
  0.028, 35.3, "people tested", 536681., 443124., 93557., 25705., 21651., 
  1.66, 1.37, 0.29, 669., 68.06, 3.2365998*^7, 96.254, 29.9, 6.293, 3.407, 
  26808.164, 0.1, 260.942, 16.74, 1., 42.4, "", 1.9, 76.16, 0.81}, 
 {"MYS", "Asia", "Malaysia", "2021-03-26", 339443., 1275., 1343., 1249., 1., 
  3.429, 10487.642, 39.393, 41.494, 38.59, 0.031, 0.106, 0.93, "", "", "", 
  "", "", "", "", "", 55284., 7.427876*^6, 229.496, 1.708, 48926., 1.512, 
  0.027, 36.4, "people tested", 551548., 446617., 104931., 14867., 21718., 
  1.7, 1.38, 0.32, 671., 68.06, 3.2365998*^7, 96.254, 29.9, 6.293, 3.407, 
  26808.164, 0.1, 260.942, 16.74, 1., 42.4, "", 1.9, 76.16, 0.81}, 
 {"MYS", "Asia", "Malaysia", "2021-03-27", 340642., 1199., 1275.571, 1251., 
  2., 3.143, 10524.687, 37.045, 39.411, 38.652, 0.062, 0.097, 0.94, "", "", 
  "", "", "", "", "", "", 50560., 7.478436*^6, 231.058, 1.562, 48768., 1.507, 
  0.026, 38.2, "people tested", 566200., 448187., 118013., 14652., 21849., 
  1.75, 1.38, 0.36, 675., 68.06, 3.2365998*^7, 96.254, 29.9, 6.293, 3.407, 
  26808.164, 0.1, 260.942, 16.74, 1., 42.4, "", 1.9, 76.16, 0.81}, 
 {"MYS", "Asia", "Malaysia", "2021-03-28", 341944., 1302., 1272., 1255., 4., 
  3.143, 10564.914, 40.227, 39.301, 38.775, 0.124, 0.097, 0.95, "", "", "", 
  "", "", "", "", "", 42947., 7.521383*^6, 232.385, 1.327, 48125., 1.487, 
  0.026, 37.8, "people tested", 580765., 451655., 129110., 14565., 21722., 
  1.79, 1.4, 0.4, 671., 68.06, 3.2365998*^7, 96.254, 29.9, 6.293, 3.407, 
  26808.164, 0.1, 260.942, 16.74, 1., 42.4, "", 1.9, 76.16, 0.81}, 
 {"MYS", "Asia", "Malaysia", "2021-03-29", 342885., 941., 1247., 1260., 5., 
  3.143, 10593.988, 29.074, 38.528, 38.93, 0.154, 0.097, 0.96, "", "", "", 
  "", "", "", "", "", 34339., 7.555722*^6, 233.446, 1.061, 48080., 1.486, 
  0.026, 38.6, "people tested", 621417., 461907., 159510., 40652., 24071., 
  1.92, 1.43, 0.49, 744., 68.06, 3.2365998*^7, 96.254, 29.9, 6.293, 3.407, 
  26808.164, 0.1, 260.942, 16.74, 1., 42.4, "", 1.9, 76.16, 0.81}, 
 {"MYS", "Asia", "Malaysia", "2021-03-30", 344018., 1133., 1211.143, 1265., 
  5., 3., 10628.994, 35.006, 37.42, 39.084, 0.154, 0.093, 0.97, "", "", "", 
  "", "", "", "", "", 47399., 7.603121*^6, 234.911, 1.464, 48340., 1.494, 
  0.025, 39.9, "people tested", 661661., 473276., 188385., 40244., 25667., 
  2.04, 1.46, 0.58, 793., 68.06, 3.2365998*^7, 96.254, 29.9, 6.293, 3.407, 
  26808.164, 0.1, 260.942, 16.74, 1., 42.4, "", 1.9, 76.16, 0.81}, 
 {"MYS", "Asia", "Malaysia", "2021-03-31", 345500., 1482., 1241.714, 1272., 
  7., 3.714, 10674.783, 45.789, 38.365, 39.301, 0.216, 0.115, 0.99, "", "", 
  "", "", "", "", "", "", 52792., 7.655913*^6, 236.542, 1.631, 48551., 1.5, 
  0.026, 39.1, "people tested", 698203., 482808., 215395., 36542., 26747., 
  2.16, 1.49, 0.67, 826., 68.06, 3.2365998*^7, 96.254, 29.9, 6.293, 3.407, 
  26808.164, 0.1, 260.942, 16.74, 1., 42.4, "", 1.9, 76.16, 0.81}, 
 {"MYS", "Asia", "Malaysia", "2021-04-01", 346678., 1178., 1215.714, 1278., 
  6., 4.286, 10711.179, 36.396, 37.561, 39.486, 0.185, 0.132, 1., "", "", "", 
  "", "", "", "", "", 55437., 7.71135*^6, 238.255, 1.713, 48394., 1.495, 
  0.025, 39.8, "people tested", 740226., 498468., 241758., 42023., 29078., 
  2.29, 1.54, 0.75, 898., 68.06, 3.2365998*^7, 96.254, 29.9, 6.293, 3.407, 
  26808.164, 0.1, 260.942, 16.74, 1., 42.4, "", 1.9, 76.16, 0.81}, 
 {"MYS", "Asia", "Malaysia", "2021-04-02", 347972., 1294., 1218.429, 1283., 
  5., 4.857, 10751.159, 39.98, 37.645, 39.64, 0.154, 0.15, 1.01, "", "", "", 
  "", "", "", "", "", 53187., 7.764537*^6, 239.898, 1.643, 48094., 1.486, 
  0.025, 39.5, "people tested", 770653., 506069., 264584., 30427., 31301., 
  2.38, 1.56, 0.82, 967., 68.06, 3.2365998*^7, 96.254, 29.9, 6.293, 3.407, 
  26808.164, 0.1, 260.942, 16.74, 1., 42.4, "", 1.9, 76.16, 0.81}, 
 {"MYS", "Asia", "Malaysia", "2021-04-03", 349610., 1638., 1281.143, 1286., 
  3., 5., 10801.768, 50.609, 39.583, 39.733, 0.093, 0.154, 1.03, "", "", "", 
  "", "", "", "", "", 50237., 7.814774*^6, 241.45, 1.552, 48048., 1.485, 
  0.027, 37.5, "people tested", 787504., 508481., 279023., 16851., 31615., 
  2.43, 1.57, 0.86, 977., 68.06, 3.2365998*^7, 96.254, 29.9, 6.293, 3.407, 
  26808.164, 0.1, 260.942, 16.74, 1., 42.4, "", 1.9, 76.16, 0.81}, 
 {"MYS", "Asia", "Malaysia", "2021-04-04", 350959., 1349., 1287.857, 1288., 
  2., 4.714, 10843.447, 41.68, 39.79, 39.795, 0.062, 0.146, 1.04, "", "", "", 
  "", "", "", "", "", 45236., 7.86001*^6, 242.848, 1.398, 48375., 1.495, 
  0.027, 37.6, "people tested", 801773., 514036., 287737., 14269., 31573., 
  2.48, 1.59, 0.89, 975., 68.06, 3.2365998*^7, 96.254, 29.9, 6.293, 3.407, 
  26808.164, 0.1, 260.942, 16.74, 1., 42.4, "", 1.9, 76.16, 0.81}, 
 {"MYS", "Asia", "Malaysia", "2021-04-05", 352029., 1070., 1306.286, 1295., 
  7., 5., 10876.507, 33.059, 40.36, 40.011, 0.216, 0.154, 1.05, "", "", "", 
  "", "", "", "", "", 34512., 7.894522*^6, 243.914, 1.066, 48400., 1.495, 
  0.027, 37.1, "people tested", 830036., 523233., 306803., 28263., 29803., 
  2.56, 1.62, 0.95, 921., 64.35, 3.2365998*^7, 96.254, 29.9, 6.293, 3.407, 
  26808.164, 0.1, 260.942, 16.74, 1., 42.4, "", 1.9, 76.16, 0.81}, 
 {"MYS", "Asia", "Malaysia", "2021-04-06", 353329., 1300., 1330.143, 1300., 
  5., 5., 10916.672, 40.166, 41.097, 40.166, 0.154, 0.154, 1.06, "", "", "", 
  "", "", "", "", "", 46839., 7.941361*^6, 245.361, 1.447, 48320., 1.493, 
  0.028, 36.3, "people tested", 862445., 534191., 328254., 32409., 28683., 
  2.66, 1.65, 1.01, 886., 56.94, 3.2365998*^7, 96.254, 29.9, 6.293, 3.407, 
  26808.164, 0.1, 260.942, 16.74, 1., 42.4, "", 1.9, 76.16, 0.81}, 
 {"MYS", "Asia", "Malaysia", "2021-04-07", 354468., 1139., 1281.143, 1304., 
  4., 4.571, 10951.864, 35.191, 39.583, 40.289, 0.124, 0.141, 1.07, "", "", 
  "", "", "", "", "", "", 51214., 7.992575*^6, 246.944, 1.582, 48095., 1.486, 
  0.027, 37.5, "people tested", 893032., 546762., 346270., 30587., 27833., 
  2.76, 1.69, 1.07, 860., 56.94, 3.2365998*^7, 96.254, 29.9, 6.293, 3.407, 
  26808.164, 0.1, 260.942, 16.74, 1., 42.4, "", 1.9, 76.16, 0.81}, 
 {"MYS", "Asia", "Malaysia", "2021-04-08", 355753., 1285., 1296.429, 1308., 
  4., 4.286, 10991.566, 39.702, 40.055, 40.413, 0.124, 0.132, 1.09, "", "", 
  "", "", "", "", "", "", 58012., 8.050587*^6, 248.736, 1.792, 48462., 1.497, 
  0.027, 37.4, "people tested", 919721., 558750., 360971., 26689., 25642., 
  2.84, 1.73, 1.12, 792., 56.94, 3.2365998*^7, 96.254, 29.9, 6.293, 3.407, 
  26808.164, 0.1, 260.942, 16.74, 1., 42.4, "", 1.9, 76.16, 0.81}, 
 {"MYS", "Asia", "Malaysia", "2021-04-09", 357607., 1854., 1376.429, 1313., 
  5., 4.286, 11048.848, 57.282, 42.527, 40.567, 0.154, 0.132, 1.12, "", "", 
  "", "", "", "", "", "", 53834., 8.104421*^6, 250.399, 1.663, 48555., 1.5, 
  0.028, 35.3, "people tested", 941200., 565940., 375260., 21479., 24364., 
  2.91, 1.75, 1.16, 753., 56.94, 3.2365998*^7, 96.254, 29.9, 6.293, 3.407, 
  26808.164, 0.1, 260.942, 16.74, 1., 42.4, "", 1.9, 76.16, 0.81}, 
 {"MYS", "Asia", "Malaysia", "2021-04-10", 359117., 1510., 1358.143, 1321., 
  8., 5., 11095.502, 46.654, 41.962, 40.814, 0.247, 0.154, 1.14, "", "", "", 
  "", "", "", "", "", 53512., 8.157933*^6, 252.053, 1.653, 49023., 1.515, 
  0.028, 36.1, "people tested", 956723., 571472., 385251., 15523., 24174., 
  2.96, 1.77, 1.19, 747., 56.94, 3.2365998*^7, 96.254, 29.9, 6.293, 3.407, 
  26808.164, 0.1, 260.942, 16.74, 1., 42.4, "", 1.9, 76.16, 0.81}, 
 {"MYS", "Asia", "Malaysia", "2021-04-11", 360856., 1739., 1413.857, 1329., 
  8., 5.857, 11149.231, 53.729, 43.683, 41.062, 0.247, 0.181, 1.16, "", "", 
  "", "", "", "", "", "", 47063., 8.204996*^6, 253.507, 1.454, 49284., 1.523, 
  0.029, 34.9, "people tested", 979794., 583903., 395891., 23071., 25432., 
  3.03, 1.8, 1.22, 786., 56.94, 3.2365998*^7, 96.254, 29.9, 6.293, 3.407, 
  26808.164, 0.1, 260.942, 16.74, 1., 42.4, "", 1.9, 76.16, 0.81}, 
 {"MYS", "Asia", "Malaysia", "2021-04-12", 362173., 1317., 1449.143, 1333., 
  4., 5.429, 11189.922, 40.691, 44.774, 41.185, 0.124, 0.168, 1.17, "", "", 
  "", "", "", "", "", "", 35266., 8.240262*^6, 254.596, 1.09, 49391., 1.526, 
  0.029, 34.1, "people tested", 1.018937*^6, 609153., 409784., 39143., 
  26986., 3.15, 1.88, 1.27, 834., 53.24, 3.2365998*^7, 96.254, 29.9, 6.293, 
  3.407, 26808.164, 0.1, 260.942, 16.74, 1., 42.4, "", 1.9, 76.16, 0.81}, 
 {"MYS", "Asia", "Malaysia", "2021-04-13", 363940., 1767., 1515.857, 1345., 
  12., 6.429, 11244.517, 54.594, 46.835, 41.556, 0.371, 0.199, 1.19, "", "", 
  "", "", "", "", "", "", 51998., 8.29226*^6, 256.203, 1.607, 50128., 1.549, 
  0.03, 33.1, "people tested", 1.050138*^6, 632668., 417470., 31201., 26813., 
  3.24, 1.95, 1.29, 828., 53.24, 3.2365998*^7, 96.254, 29.9, 6.293, 3.407, 
  26808.164, 0.1, 260.942, 16.74, 1., 42.4, "", 1.9, 76.16, 0.81}, 
 {"MYS", "Asia", "Malaysia", "2021-04-14", 365829., 1889., 1623., 1353., 8., 
  7., 11302.88, 58.364, 50.145, 41.803, 0.247, 0.216, 1.21, "", "", "", "", 
  "", "", "", "", 53141., 8.345401*^6, 257.845, 1.642, 50404., 1.557, 0.032, 
  31.1, "people tested", 1.078695*^6, 653531., 425164., 28557., 26523., 3.33, 
  2.02, 1.31, 819., 53.24, 3.2365998*^7, 96.254, 29.9, 6.293, 3.407, 
  26808.164, 0.1, 260.942, 16.74, 1., 42.4, "", 1.9, 76.16, 0.81}, 
 {"MYS", "Asia", "Malaysia", "2021-04-15", 367977., 2148., 1746.286, 1363., 
  10., 7.857, 11369.246, 66.366, 53.954, 42.112, 0.309, 0.243, 1.22, "", "", 
  "", "", "", "", "", "", 62569., 8.40797*^6, 259.778, 1.933, 51055., 1.577, 
  0.034, 29.2, "people tested", 1.10589*^6, 671589., 434301., 27195., 26596., 
  3.42, 2.07, 1.34, 822., 53.24, 3.2365998*^7, 96.254, 29.9, 6.293, 3.407, 
  26808.164, 0.1, 260.942, 16.74, 1., 42.4, "", 1.9, 76.16, 0.81}, 
 {"MYS", "Asia", "Malaysia", "2021-04-16", 370528., 2551., 1845.857, 1365., 
  2., 7.429, 11448.063, 78.817, 57.031, 42.174, 0.062, 0.23, 1.23, "", "", 
  "", "", "", "", "", "", 64715., 8.472685*^6, 261.777, 1.999, 52609., 1.625, 
  0.035, 28.5, "people tested", 1.125396*^6, 687176., 438220., 19506., 
  26314., 3.48, 2.12, 1.35, 813., 53.24, 3.2365998*^7, 96.254, 29.9, 6.293, 
  3.407, 26808.164, 0.1, 260.942, 16.74, 1., 42.4, "", 1.9, 76.16, 0.81}, 
 {"MYS", "Asia", "Malaysia", "2021-04-17", 372859., 2331., 1963.143, 1370., 
  5., 7., 11520.084, 72.02, 60.654, 42.328, 0.154, 0.216, 1.23, "", "", "", 
  "", "", "", "", "", 67515., 8.5402*^6, 263.863, 2.086, 54610., 1.687, 
  0.036, 27.8, "people tested", 1.135015*^6, 695729., 439286., 9619., 25470., 
  3.51, 2.15, 1.36, 787., 53.24, 3.2365998*^7, 96.254, 29.9, 6.293, 3.407, 
  26808.164, 0.1, 260.942, 16.74, 1., 42.4, "", 1.9, 76.16, 0.81}, 
 {"MYS", "Asia", "Malaysia", "2021-04-18", 375054., 2195., 2028.286, 1378., 
  8., 7., 11587.902, 67.818, 62.667, 42.576, 0.247, 0.216, 1.23, "", "", "", 
  "", "", "", "", "", 61526., 8.601726*^6, 265.764, 1.901, 56676., 1.751, 
  0.036, 27.9, "people tested", 1.144841*^6, 701812., 443029., 9826., 23578., 
  3.54, 2.17, 1.37, 728., 58.8, 3.2365998*^7, 96.254, 29.9, 6.293, 3.407, 
  26808.164, 0.1, 260.942, 16.74, 1., 42.4, "", 1.9, 76.16, 0.81}, 
 {"MYS", "Asia", "Malaysia", "2021-04-19", 377132., 2078., 2137., 1386., 8., 
  7.571, 11652.105, 64.203, 66.026, 42.823, 0.247, 0.234, 1.23, "", "", "", 
  "", "", "", "", "", 63413., 8.665139*^6, 267.724, 1.959, 60697., 1.875, 
  0.035, 28.4, "people tested", 1.177648*^6, 726411., 451237., 32807., 
  22673., 3.64, 2.24, 1.39, 701., 58.8, 3.2365998*^7, 96.254, 29.9, 6.293, 
  3.407, 26808.164, 0.1, 260.942, 16.74, 1., 42.4, "", 1.9, 76.16, 0.81}, 
 {"MYS", "Asia", "Malaysia", "2021-04-20", 379473., 2341., 2219., 1389., 3., 
  6.286, 11724.434, 72.329, 68.56, 42.915, 0.093, 0.194, 1.23, "", "", "", 
  "", "", "", "", "", 52967., 8.718106*^6, 269.36, 1.637, 60835., 1.88, 
  0.036, 27.4, "people tested", 1.210779*^6, 748444., 462335., 33131., 
  22949., 3.74, 2.31, 1.43, 709., 61.57, 3.2365998*^7, 96.254, 29.9, 6.293, 
  3.407, 26808.164, 0.1, 260.942, 16.74, 1., 42.4, "", 1.9, 76.16, 0.81}, 
 {"MYS", "Asia", "Malaysia", "2021-04-21", 381813., 2340., 2283.429, 1400., 
  11., 6.714, 11796.732, 72.298, 70.55, 43.255, 0.34, 0.207, 1.23, "", "", 
  "", "", "", "", "", "", 64921., 8.783027*^6, 271.366, 2.006, 62518., 1.932, 
  0.037, 27.4, "people tested", 1.23176*^6, 757547., 474213., 20981., 21866., 
  3.81, 2.34, 1.47, 676., 61.57, 3.2365998*^7, 96.254, 29.9, 6.293, 3.407, 
  26808.164, 0.1, 260.942, 16.74, 1., 42.4, "", 1.9, 76.16, 0.81}, 
 {"MYS", "Asia", "Malaysia", "2021-04-22", 384688., 2875., 2387.286, 1407., 
  7., 6.286, 11885.56, 88.828, 73.759, 43.472, 0.216, 0.194, 1.23, "", "", 
  "", "", "", "", "", "", 66579., 8.849606*^6, 273.423, 2.057, 63091., 1.949, 
  0.038, 26.4, "people tested", 1.260937*^6, 771829., 489108., 29177., 
  22150., 3.9, 2.38, 1.51, 684., 61.57, 3.2365998*^7, 96.254, 29.9, 6.293, 
  3.407, 26808.164, 0.1, 260.942, 16.74, 1., 42.4, "", 1.9, 76.16, 0.81}, 
 {"MYS", "Asia", "Malaysia", "2021-04-23", 387535., 2847., 2429.571, 1415., 
  8., 7.143, 11973.522, 87.963, 75.066, 43.719, 0.247, 0.221, 1.23, "", "", 
  "", "", "", "", "", "", 74367., 8.923973*^6, 275.721, 2.298, 64470., 1.992, 
  0.038, 26.5, "people tested", 1.279737*^6, 783987., 495750., 18800., 
  22049., 3.95, 2.42, 1.53, 681., 61.57, 3.2365998*^7, 96.254, 29.9, 6.293, 
  3.407, 26808.164, 0.1, 260.942, 16.74, 1., 42.4, "", 1.9, 76.16, 0.81}, 
 {"MYS", "Asia", "Malaysia", "2021-04-24", 390252., 2717., 2484.714, 1426., 
  11., 8., 12057.468, 83.946, 76.769, 44.059, 0.34, 0.247, 1.22, "", "", "", 
  "", "", "", "", "", 77559., 9.001532*^6, 278.117, 2.396, 65905., 2.036, 
  0.038, 26.5, "people tested", 1.290414*^6, 791910., 498504., 10677., 
  22200., 3.99, 2.45, 1.54, 686., 61.57, 3.2365998*^7, 96.254, 29.9, 6.293, 
  3.407, 26808.164, 0.1, 260.942, 16.74, 1., 42.4, "", 1.9, 76.16, 0.81}, 
 {"MYS", "Asia", "Malaysia", "2021-04-25", 392942., 2690., 2555.429, 1436., 
  10., 8.286, 12140.58, 83.112, 78.954, 44.368, 0.309, 0.256, 1.22, "", "", 
  "", "", "", "", "", "", 64638., 9.06617*^6, 280.114, 1.997, 66349., 2.05, 
  0.039, 26., "people tested", 1.305161*^6, 800996., 504165., 14747., 22903., 
  4.03, 2.47, 1.56, 708., 61.57, 3.2365998*^7, 96.254, 29.9, 6.293, 3.407, 
  26808.164, 0.1, 260.942, 16.74, 1., 42.4, "", 1.9, 76.16, 0.81}, 
 {"MYS", "Asia", "Malaysia", "2021-04-26", 395718., 2776., 2655.143, 1449., 
  13., 9., 12226.349, 85.769, 82.035, 44.769, 0.402, 0.278, 1.22, "", "", "", 
  "", "", "", "", "", 55149., 9.121319*^6, 281.818, 1.704, 65169., 2.014, 
  0.041, 24.5, "people tested", 1.335245*^6, 822201., 513044., 30084., 
  22514., 4.13, 2.54, 1.59, 696., 61.57, 3.2365998*^7, 96.254, 29.9, 6.293, 
  3.407, 26808.164, 0.1, 260.942, 16.74, 1., 42.4, "", 1.9, 76.16, 0.81}, 
 {"MYS", "Asia", "Malaysia", "2021-04-27", 398451., 2733., 2711.143, 1462., 
  13., 10.429, 12310.79, 84.44, 83.765, 45.171, 0.402, 0.322, 1.22, "", "", 
  "", "", "", "", "", "", 61034., 9.182353*^6, 283.704, 1.886, 66321., 2.049, 
  0.041, 24.5, "people tested", 1.369749*^6, 844906., 524843., 34504., 
  22710., 4.23, 2.61, 1.62, 702., 65.28, 3.2365998*^7, 96.254, 29.9, 6.293, 
  3.407, 26808.164, 0.1, 260.942, 16.74, 1., 42.4, "", 1.9, 76.16, 0.81}, 
 {"MYS", "Asia", "Malaysia", "2021-04-28", 401593., 3142., 2825.714, 1477., 
  15., 11., 12407.867, 97.077, 87.305, 45.634, 0.463, 0.34, 1.21, "", "", "", 
  "", "", "", "", "", 73158., 9.255511*^6, 285.964, 2.26, 67498., 2.085, 
  0.042, 23.9, "people tested", 1.409215*^6, 871219., 537996., 39466., 
  25351., 4.35, 2.69, 1.66, 783., 65.28, 3.2365998*^7, 96.254, 29.9, 6.293, 
  3.407, 26808.164, 0.1, 260.942, 16.74, 1., 42.4, "", 1.9, 76.16, 0.81}, 
 {"MYS", "Asia", "Malaysia", "2021-04-29", 404925., 3332., 2891., 1492., 15., 
  12.143, 12510.815, 102.948, 89.322, 46.098, 0.463, 0.375, 1.21, "", "", "", 
  "", "", "", "", "", 78276., 9.333787*^6, 288.382, 2.418, 69169., 2.137, 
  0.042, 23.9, "people tested", 1.421664*^6, 877646., 544018., 12449., 
  22961., 4.39, 2.71, 1.68, 709., 65.28, 3.2365998*^7, 96.254, 29.9, 6.293, 
  3.407, 26808.164, 0.1, 260.942, 16.74, 1., 42.4, "", 1.9, 76.16, 0.81}, 
 {"MYS", "Asia", "Malaysia", "2021-04-30", 408713., 3788., 3025.429, 1506., 
  14., 13., 12627.851, 117.036, 93.476, 46.53, 0.433, 0.402, 1.2, "", "", "", 
  "", "", "", "", "", 70449., 9.404236*^6, 290.559, 2.177, 68609., 2.12, 
  0.044, 22.7, "people tested", "", "", "", "", 21195., "", "", "", 655., 
  65.28, 3.2365998*^7, 96.254, 29.9, 6.293, 3.407, 26808.164, 0.1, 260.942, 
  16.74, 1., 42.4, "", 1.9, 76.16, 0.81}, {"MYS", "Asia", "Malaysia", 
  "2021-05-01", 411594., 2881., 3048.857, 1521., 15., 13.571, 12716.864, 
  89.013, 94.199, 46.994, 0.463, 0.419, 1.19, "", "", "", "", "", "", "", "", 
  77984., 9.48222*^6, 292.969, 2.409, 68670., 2.122, 0.044, 22.5, 
  "people tested", 1.434537*^6, 883661., 550876., "", 20589., 4.43, 2.73, 
  1.7, 636., 65.28, 3.2365998*^7, 96.254, 29.9, 6.293, 3.407, 26808.164, 0.1, 
  260.942, 16.74, 1., 42.4, "", 1.9, 76.16, 0.81}, 
 {"MYS", "Asia", "Malaysia", "2021-05-02", 415012., 3418., 3152.857, 1533., 
  12., 13.857, 12822.469, 105.605, 97.413, 47.365, 0.371, 0.428, 1.19, "", 
  "", "", "", "", "", "", "", 58585., 9.540805*^6, 294.779, 1.81, 67805., 
  2.095, 0.046, 21.5, "people tested", 1.469033*^6, 905683., 563350., 34496., 
  23410., 4.54, 2.8, 1.74, 723., 65.28, 3.2365998*^7, 96.254, 29.9, 6.293, 
  3.407, 26808.164, 0.1, 260.942, 16.74, 1., 42.4, "", 1.9, 76.16, 0.81}, 
 {"MYS", "Asia", "Malaysia", "2021-05-03", 417512., 2500., 3113.429, 1551., 
  18., 14.571, 12899.71, 77.242, 96.194, 47.921, 0.556, 0.45, 1.19, "", "", 
  "", "", "", "", "", "", "", "", "", "", 68328., 2.111, 0.046, 21.9, 
  "people tested", 1.500202*^6, 914663., 585539., 31169., 23565., 4.64, 2.83, 
  1.81, 728., 65.28, 3.2365998*^7, 96.254, 29.9, 6.293, 3.407, 26808.164, 
  0.1, 260.942, 16.74, 1., 42.4, "", 1.9, 76.16, 0.81}, 
 {"MYS", "Asia", "Malaysia", "2021-05-04", 420632., 3120., 3168.714, 1574., 
  23., 16., 12996.108, 96.397, 97.903, 48.631, 0.711, 0.494, 1.19, "", "", 
  "", "", "", "", "", "", "", 9.658427*^6, 298.413, "", 68011., 2.101, 0.047, 
  21.5, "people tested", 1.569609*^6, 960070., 609539., 69407., 28551., 4.85, 
  2.97, 1.88, 882., 65.28, 3.2365998*^7, 96.254, 29.9, 6.293, 3.407, 
  26808.164, 0.1, 260.942, 16.74, 1., 42.4, "", 1.9, 76.16, 0.81}, 
 {"MYS", "Asia", "Malaysia", "2021-05-05", 424376., 3744., 3254.714, 1591., 
  17., 16.286, 13111.785, 115.677, 100.56, 49.157, 0.525, 0.503, 1.2, "", "", 
  "", "", "", "", "", "", 80377., 9.738804*^6, 300.896, 2.483, 69042., 2.133, 
  0.047, 21.2, "people tested", 1.624272*^6, 991906., 632366., 54663., 
  30722., 5.02, 3.06, 1.95, 949., 65.28, 3.2365998*^7, 96.254, 29.9, 6.293, 
  3.407, 26808.164, 0.1, 260.942, 16.74, 1., 42.4, "", 1.9, 76.16, 0.81}, 
 {"MYS", "Asia", "Malaysia", "2021-05-06", 427927., 3551., 3286., 1610., 19., 
  16.857, 13221.499, 109.714, 101.526, 49.744, 0.587, 0.521, 1.2, "", "", "", 
  "", "", "", "", "", 82834., 9.821638*^6, 303.455, 2.559, 69693., 2.153, 
  0.047, 21.2, "people tested", 1.679765*^6, 1.028693*^6, 651072., 55493., 
  36872., 5.19, 3.18, 2.01, 1139., 65.28, 3.2365998*^7, 96.254, 29.9, 6.293, 
  3.407, 26808.164, 0.1, 260.942, 16.74, 1., 42.4, "", 1.9, 76.16, 0.81}, 
 {"MYS", "Asia", "Malaysia", "2021-05-07", 432425., 4498., 3387.429, 1632., 
  22., 18., 13360.472, 138.973, 104.66, 50.423, 0.68, 0.556, 1.2, "", "", "", 
  "", "", "", "", "", 82676., 9.904314*^6, 306.01, 2.554, 71440., 2.207, 
  0.047, 21.1, "people tested", 1.70746*^6, 1.045377*^6, 662083., 27695., 
  39908., 5.28, 3.23, 2.05, 1233., 65.28, 3.2365998*^7, 96.254, 29.9, 6.293, 
  3.407, 26808.164, 0.1, 260.942, 16.74, 1., 42.4, "", 1.9, 76.16, 0.81}, 
 {"MYS", "Asia", "Malaysia", "2021-05-08", 436944., 4519., 3621.429, 1657., 
  25., 19.429, 13500.094, 139.622, 111.89, 51.196, 0.772, 0.6, 1.21, "", "", 
  "", "", "", "", "", "", 76099., 9.980413*^6, 308.361, 2.351, 71170., 2.199, 
  0.051, 19.7, "people tested", 1.734348*^6, 1.063898*^6, 670450., 26888., 
  42830., 5.36, 3.29, 2.07, 1323., 65.28, 3.2365998*^7, 96.254, 29.9, 6.293, 
  3.407, 26808.164, 0.1, 260.942, 16.74, 1., 42.4, "", 1.9, 76.16, 0.81}, 
 {"MYS", "Asia", "Malaysia", "2021-05-09", 440677., 3733., 3666.429, 1683., 
  26., 21.429, 13615.431, 115.337, 113.28, 51.999, 0.803, 0.662, 1.2, "", "", 
  "", "", "", "", "", "", 75093., 1.0055506*^7, 310.681, 2.32, 73529., 2.272, 
  0.05, 20.1, "people tested", 1.766651*^6, 1.089637*^6, 677014., 32303., 
  42517., 5.46, 3.37, 2.09, 1314., 65.28, 3.2365998*^7, 96.254, 29.9, 6.293, 
  3.407, 26808.164, 0.1, 260.942, 16.74, 1., 42.4, "", 1.9, 76.16, 0.81}, 
 {"MYS", "Asia", "Malaysia", "2021-05-10", 444484., 3807., 3853.143, 1700., 
  17., 21.286, 13733.054, 117.623, 119.049, 52.524, 0.525, 0.658, 1.2, "", 
  "", "", "", "", "", "", "", "", "", "", "", 73281., 2.264, 0.053, 19., 
  "people tested", "", "", "", "", 45917., "", "", "", 1419., 65.28, 
  3.2365998*^7, 96.254, 29.9, 6.293, 3.407, 26808.164, 0.1, 260.942, 16.74, 
  1., 42.4, "", 1.9, 76.16, 0.81}, {"MYS", "Asia", "Malaysia", "2021-05-11", 
  448457., 3973., 3975., 1722., 22., 21.143, 13855.806, 122.752, 122.814, 
  53.204, 0.68, 0.653, 1.2, "", "", "", "", "", "", "", "", "", 1.0169657*^7, 
  314.208, "", 73033., 2.256, 0.054, 18.4, "people tested", 1.876591*^6, 
  1.156486*^6, 720105., "", 43855., 5.8, 3.57, 2.22, 1355., 65.28, 
  3.2365998*^7, 96.254, 29.9, 6.293, 3.407, 26808.164, 0.1, 260.942, 16.74, 
  1., 42.4, "", 1.9, 76.16, 0.81}, {"MYS", "Asia", "Malaysia", "2021-05-12", 
  453222., 4765., 4120.857, 1761., 39., 24.286, 14003.029, 147.222, 127.321, 
  54.409, 1.205, 0.75, 1.2, "", "", "", "", "", "", "", "", 87458., 
  1.0257115*^7, 316.91, 2.702, 74044., 2.288, 0.056, 18., "people tested", 
  1.89463*^6, 1.166737*^6, 727893., 18039., 38623., 5.85, 3.6, 2.25, 1193., 
  80.56, 3.2365998*^7, 96.254, 29.9, 6.293, 3.407, 26808.164, 0.1, 260.942, 
  16.74, 1., 42.4, "", 1.9, 76.16, 0.81}, {"MYS", "Asia", "Malaysia", 
  "2021-05-13", 458077., 4855., 4307.143, 1788., 27., 25.429, 14153.032, 
  150.003, 133.076, 55.243, 0.834, 0.786, 1.19, "", "", "", "", "", "", "", 
  "", 83974., 1.0341089*^7, 319.505, 2.595, 74207., 2.293, 0.058, 17.2, 
  "people tested", "", "", "", "", 30706., "", "", "", 949., 80.56, 
  3.2365998*^7, 96.254, 29.9, 6.293, 3.407, 26808.164, 0.1, 260.942, 16.74, 
  1., 42.4, "", 1.9, 76.16, 0.81}, {"MYS", "Asia", "Malaysia", "2021-05-14", 
  462190., 4113., 4252.143, 1822., 34., 27.143, 14280.11, 127.078, 131.377, 
  56.294, 1.05, 0.839, 1.19, "", "", "", "", "", "", "", "", 56440., 
  1.0397529*^7, 321.249, 1.744, 70459., 2.177, 0.06, 16.6, "people tested", 
  1.894779*^6, 1.166869*^6, 727910., "", 26760., 5.85, 3.61, 2.25, 827., 
  80.56, 3.2365998*^7, 96.254, 29.9, 6.293, 3.407, 26808.164, 0.1, 260.942, 
  16.74, 1., 42.4, "", 1.9, 76.16, 0.81}, {"MYS", "Asia", "Malaysia", 
  "2021-05-15", 466330., 4140., 4198., 1866., 44., 29.857, 14408.022, 
  127.912, 129.704, 57.653, 1.359, 0.922, 1.19, "", "", "", "", "", "", "", 
  "", 47480., 1.0445009*^7, 322.715, 1.467, 66371., 2.051, 0.063, 15.8, 
  "people tested", 1.905529*^6, 1.17703*^6, 728499., 10750., 24454., 5.89, 
  3.64, 2.25, 756., 80.56, 3.2365998*^7, 96.254, 29.9, 6.293, 3.407, 
  26808.164, 0.1, 260.942, 16.74, 1., 42.4, "", 1.9, 76.16, 0.81}, 
 {"MYS", "Asia", "Malaysia", "2021-05-16", 470110., 3780., 4204.714, 1902., 
  36., 31.286, 14524.811, 116.789, 129.911, 58.765, 1.112, 0.967, 1.2, "", 
  "", "", "", "", "", "", "", 58279., 1.0503288*^7, 324.516, 1.801, 63969., 
  1.976, 0.066, 15.2, "people tested", 1.915824*^6, 1.186999*^6, 728825., 
  10295., 21310., 5.92, 3.67, 2.25, 658., 80.56, 3.2365998*^7, 96.254, 29.9, 
  6.293, 3.407, 26808.164, 0.1, 260.942, 16.74, 1., 42.4, "", 1.9, 76.16, 
  0.81}, {"MYS", "Asia", "Malaysia", "2021-05-17", 474556., 4446., 4296., 
  1947., 45., 35.286, 14662.177, 137.366, 132.732, 60.156, 1.39, 1.09, 1.21, 
  "", "", "", "", "", "", "", "", 69814., 1.0573102*^7, 326.673, 2.157, 
  65789., 2.033, 0.065, 15.3, "people tested", 1.976085*^6, 1.219234*^6, 
  756851., 60261., 22066., 6.11, 3.77, 2.34, 682., 80.56, 3.2365998*^7, 
  96.254, 29.9, 6.293, 3.407, 26808.164, 0.1, 260.942, 16.74, 1., 42.4, "", 
  1.9, 76.16, 0.81}, {"MYS", "Asia", "Malaysia", "2021-05-18", 479421., 
  4865., 4423.429, 1994., 47., 38.857, 14812.489, 150.312, 136.669, 61.608, 
  1.452, 1.201, 1.23, "", "", "", "", "", "", "", "", 90678., 1.066378*^7, 
  329.475, 2.802, 70589., 2.181, 0.063, 16., "people tested", 2.052636*^6, 
  1.263585*^6, 789051., 76551., 25149., 6.34, 3.9, 2.44, 777., 80.56, 
  3.2365998*^7, 96.254, 29.9, 6.293, 3.407, 26808.164, 0.1, 260.942, 16.74, 
  1., 42.4, "", 1.9, 76.16, 0.81}, {"MYS", "Asia", "Malaysia", "2021-05-19", 
  485496., 6075., 4610.571, 2040., 46., 39.857, 15000.186, 187.697, 142.451, 
  63.029, 1.421, 1.231, 1.24, "", "", "", "", "", "", "", "", 101822., 
  1.0765602*^7, 332.621, 3.146, 72641., 2.244, 0.063, 15.8, "people tested", 
  2.30358*^6, 1.412751*^6, 890829., 250944., 58421., 7.12, 4.36, 2.75, 1805., 
  80.56, 3.2365998*^7, 96.254, 29.9, 6.293, 3.407, 26808.164, 0.1, 260.942, 
  16.74, 1., 42.4, "", 1.9, 76.16, 0.81}, {"MYS", "Asia", "Malaysia", 
  "2021-05-20", 492302., 6806., 4889.286, 2099., 59., 44.429, 15210.469, 
  210.282, 151.062, 64.852, 1.823, 1.373, 1.25, "", "", "", "", "", "", "", 
  "", 111381., 1.0876983*^7, 336.062, 3.441, 76556., 2.365, 0.064, 15.7, 
  "people tested", 2.384183*^6, 1.4715*^6, 912683., 80603., 69926., 7.37, 
  4.55, 2.82, 2160., 80.56, 3.2365998*^7, 96.254, 29.9, 6.293, 3.407, 
  26808.164, 0.1, 260.942, 16.74, 1., 42.4, "", 1.9, 76.16, 0.81}, 
 {"MYS", "Asia", "Malaysia", "2021-05-21", 498795., 6493., 5229.286, 2149., 
  50., 46.714, 15411.08, 200.612, 161.567, 66.397, 1.545, 1.443, 1.25, "", 
  "", "", "", "", "", "", "", 109116., 1.0986099*^7, 339.433, 3.371, 84081., 
  2.598, 0.062, 16.1, "people tested", 2.44478*^6, 1.513419*^6, 931361., 
  60597., 78572., 7.55, 4.68, 2.88, 2428., 80.56, 3.2365998*^7, 96.254, 29.9, 
  6.293, 3.407, 26808.164, 0.1, 260.942, 16.74, 1., 42.4, "", 1.9, 76.16, 
  0.81}, {"MYS", "Asia", "Malaysia", "2021-05-22", 505115., 6320., 5540.714, 
  2199., 50., 47.571, 15606.347, 195.267, 171.189, 67.942, 1.545, 1.47, 1.25, 
  "", "", "", "", "", "", "", "", 114027., 1.1100126*^7, 342.956, 3.523, 
  93588., 2.892, 0.059, 16.9, "people tested", 2.489988*^6, 1.555497*^6, 
  934491., 45208., 83494., 7.69, 4.81, 2.89, 2580., 80.56, 3.2365998*^7, 
  96.254, 29.9, 6.293, 3.407, 26808.164, 0.1, 260.942, 16.74, 1., 42.4, "", 
  1.9, 76.16, 0.81}, {"MYS", "Asia", "Malaysia", "2021-05-23", 512091., 
  6976., 5997.286, 2248., 49., 49.429, 15821.882, 215.535, 185.296, 69.456, 
  1.514, 1.527, 1.25, "", "", "", "", "", "", "", "", 106208., 1.1206334*^7, 
  346.238, 3.281, 100435., 3.103, 0.06, 16.7, "people tested", 2.535975*^6, 
  1.593151*^6, 942824., 45987., 88593., 7.84, 4.92, 2.91, 2737., 80.56, 
  3.2365998*^7, 96.254, 29.9, 6.293, 3.407, 26808.164, 0.1, 260.942, 16.74, 
  1., 42.4, "", 1.9, 76.16, 0.81}, {"MYS", "Asia", "Malaysia", "2021-05-24", 
  518600., 6509., 6292., 2309., 61., 51.714, 16022.988, 201.106, 194.402, 
  71.34, 1.885, 1.598, 1.24, "", "", "", "", "", "", "", "", 95450., 
  1.1301784*^7, 349.187, 2.949, 104097., 3.216, 0.06, 16.5, "people tested", 
  2.630984*^6, 1.662273*^6, 968711., 95009., 93557., 8.13, 5.14, 2.99, 2891., 
  80.56, 3.2365998*^7, 96.254, 29.9, 6.293, 3.407, 26808.164, 0.1, 260.942, 
  16.74, 1., 42.4, "", 1.9, 76.16, 0.81}, {"MYS", "Asia", "Malaysia", 
  "2021-05-25", 525889., 7289., 6638.286, 2369., 60., 53.571, 16248.194, 
  225.205, 205.101, 73.194, 1.854, 1.655, 1.23, "", "", "", "", "", "", "", 
  "", 97121., 1.1398905*^7, 352.188, 3.001, 105018., 3.245, 0.063, 15.8, 
  "people tested", 2.730536*^6, 1.731231*^6, 999305., 99552., 96843., 8.44, 
  5.35, 3.09, 2992., 80.56, 3.2365998*^7, 96.254, 29.9, 6.293, 3.407, 
  26808.164, 0.1, 260.942, 16.74, 1., 42.4, "", 1.9, 76.16, 0.81}, 
 {"MYS", "Asia", "Malaysia", "2021-05-26", 533367., 7478., 6838.714, 2432., 
  63., 56., 16479.238, 231.045, 211.293, 75.141, 1.946, 1.73, 1.22, "", "", 
  "", "", "", "", "", "", "", "", "", "", 98647., 3.048, 0.069, 14.4, 
  "people tested", "", "", "", "", 70231., "", "", "", 2170., 80.56, 
  3.2365998*^7, 96.254, 29.9, 6.293, 3.407, 26808.164, 0.1, 260.942, 16.74, 
  1., 42.4, "", 1.9, 76.16, 0.81}, {"MYS", "Asia", "Malaysia", "2021-05-27", 
  541224., 7857., 6988.857, 2491., 59., 56., 16721.993, 242.755, 215.932, 
  76.963, 1.823, 1.73, 1.21, "", "", "", "", "", "", "", "", "", 
  1.1513351*^7, 355.724, "", 90910., 2.809, 0.077, 13., "people tested", 
  2.859864*^6, 1.809412*^6, 1.050452*^6, "", 67954., 8.84, 5.59, 3.25, 2100., 
  80.56, 3.2365998*^7, 96.254, 29.9, 6.293, 3.407, 26808.164, 0.1, 260.942, 
  16.74, 1., 42.4, "", 1.9, 76.16, 0.81}, {"MYS", "Asia", "Malaysia", 
  "2021-05-28", 549514., 8290., 7245.571, 2552., 61., 57.571, 16978.126, 
  256.133, 223.864, 78.848, 1.885, 1.779, 1.19, "", "", "", "", "", "", "", 
  "", 227504., 1.1740855*^7, 362.753, 7.029, 107822., 3.331, 0.067, 14.9, 
  "people tested", 2.93364*^6, 1.855858*^6, 1.077782*^6, 73776., 69837., 
  9.06, 5.73, 3.33, 2158., 80.56, 3.2365998*^7, 96.254, 29.9, 6.293, 3.407, 
  26808.164, 0.1, 260.942, 16.74, 1., 42.4, "", 1.9, 76.16, 0.81}, 
 {"MYS", "Asia", "Malaysia", "2021-05-29", 558534., 9020., 7631.286, 2650., 
  98., 64.429, 17256.814, 278.688, 235.781, 81.876, 3.028, 1.991, 1.18, "", 
  "", "", "", "", "", "", "", 126480., 1.1867335*^7, 366.661, 3.908, 109601., 
  3.386, 0.07, 14.4, "people tested", 2.999036*^6, 1.906388*^6, 1.092648*^6, 
  65396., 72721., 9.27, 5.89, 3.38, 2247., 80.56, 3.2365998*^7, 96.254, 29.9, 
  6.293, 3.407, 26808.164, 0.1, 260.942, 16.74, 1., 42.4, "", 1.9, 76.16, 
  0.81}, {"MYS", "Asia", "Malaysia", "2021-05-30", 565533., 6999., 7634.571, 
  2729., 79., 68.714, 17473.059, 216.245, 235.882, 84.317, 2.441, 2.123, 
  1.16, "", "", "", "", "", "", "", "", 109562., 1.1976897*^7, 370.046, 
  3.385, 110080., 3.401, 0.069, 14.4, "people tested", "", "", "", "", 
  76192., "", "", "", 2354., 80.56, 3.2365998*^7, 96.254, 29.9, 6.293, 3.407, 
  26808.164, 0.1, 260.942, 16.74, 1., 42.4, "", 1.9, 76.16, 0.81}, 
 {"MYS", "Asia", "Malaysia", "2021-05-31", 572357., 6824., 7679.571, 2796., 
  67., 69.571, 17683.898, 210.839, 237.273, 86.387, 2.07, 2.15, 1.14, "", "", 
  "", "", "", "", "", "", 89227., 1.2066124*^7, 372.802, 2.757, 109191., 
  3.374, 0.07, 14.2, "people tested", "", "", "", "", 72659., "", "", "", 
  2245., 80.56, 3.2365998*^7, 96.254, 29.9, 6.293, 3.407, 26808.164, 0.1, 
  260.942, 16.74, 1., 42.4, "", 1.9, 76.16, 0.81}, 
 {"MYS", "Asia", "Malaysia", "2021-06-01", 579462., 7105., 7653.286, 2867., 
  71., 71.143, 17903.418, 219.52, 236.461, 88.581, 2.194, 2.198, 1.13, "", 
  "", "", "", "", "", "", "", 100885., 1.2167009*^7, 375.919, 3.117, 109729., 
  3.39, 0.07, 14.3, "people tested", "", "", "", "", 68477., "", "", "", 
  2116., 80.56, 3.2365998*^7, 96.254, 29.9, 6.293, 3.407, 26808.164, 0.1, 
  260.942, 16.74, 1., 42.4, "", 1.9, 76.16, 0.81}, 
 {"MYS", "Asia", "Malaysia", "2021-06-02", 587165., 7703., 7685.429, 2993., 
  126., 80.143, 18141.415, 237.997, 237.454, 92.474, 3.893, 2.476, 1.11, "", 
  "", "", "", "", "", "", "", 100288., 1.2267297*^7, 379.018, 3.099, 115881., 
  3.58, 0.066, 15.1, "people tested", "", "", "", "", 69279., "", "", "", 
  2140., 80.56, 3.2365998*^7, 96.254, 29.9, 6.293, 3.407, 26808.164, 0.1, 
  260.942, 16.74, 1., 42.4, "", 1.9, 76.16, 0.81}, 
 {"MYS", "Asia", "Malaysia", "2021-06-03", 595374., 8209., 7735.714, 3096., 
  103., 86.429, 18395.045, 253.63, 239.007, 95.656, 3.182, 2.67, 1.1, "", "", 
  "", "", "", "", "", "", 104109., 1.2371406*^7, 382.235, 3.217, 122579., 
  3.787, 0.063, 15.8, "people tested", "", "", "", "", 70081., "", "", "", 
  2165., 80.56, 3.2365998*^7, 96.254, 29.9, 6.293, 3.407, 26808.164, 0.1, 
  260.942, 16.74, 1., 42.4, "", 1.9, 76.16, 0.81}, 
 {"MYS", "Asia", "Malaysia", "2021-06-04", 603122., 7748., 7658.286, 3182., 
  86., 90., 18634.432, 239.387, 236.615, 98.313, 2.657, 2.781, 1.09, "", "", 
  "", "", "", "", "", "", 105293., 1.2476699*^7, 385.488, 3.253, 105121., 
  3.248, 0.073, 13.7, "people tested", 3.420713*^6, 2.293377*^6, 1.127336*^6, 
  "", 69582., 10.57, 7.09, 3.48, 2150., 80.56, 3.2365998*^7, 96.254, 29.9, 
  6.293, 3.407, 26808.164, 0.1, 260.942, 16.74, 1., 42.4, "", 1.9, 76.16, 
  0.81}, {"MYS", "Asia", "Malaysia", "2021-06-05", 610574., 7452., 7434.286, 
  3291., 109., 91.571, 18864.674, 230.242, 229.694, 101.681, 3.368, 2.829, 
  1.08, "", "", "", "", "", "", "", "", 103862., 1.2580561*^7, 388.697, 
  3.209, 101889., 3.148, 0.073, 13.7, "people tested", 3.493193*^6, 
  2.364455*^6, 1.128738*^6, 72480., 70594., 10.79, 7.31, 3.49, 2181., 80.56, 
  3.2365998*^7, 96.254, 29.9, 6.293, 3.407, 26808.164, 0.1, 260.942, 16.74, 
  1., 42.4, "", 1.9, 76.16, 0.81}, {"MYS", "Asia", "Malaysia", "2021-06-06", 
  616815., 6241., 7326., 3378., 87., 92.714, 19057.5, 192.826, 226.349, 
  104.369, 2.688, 2.865, 1.08, "", "", "", "", "", "", "", "", 89998., 
  1.2670559*^7, 391.477, 2.781, 99095., 3.062, 0.074, 13.5, "people tested", 
  3.574376*^6, 2.444075*^6, 1.130301*^6, 81183., 72152., 11.04, 7.55, 3.49, 
  2229., 80.56, 3.2365998*^7, 96.254, 29.9, 6.293, 3.407, 26808.164, 0.1, 
  260.942, 16.74, 1., 42.4, "", 1.9, 76.16, 0.81}, 
 {"MYS", "Asia", "Malaysia", "2021-06-07", 622086., 5271., 7104.143, 3460., 
  82., 94.857, 19220.356, 162.856, 219.494, 106.902, 2.534, 2.931, "", "", 
  "", "", "", "", "", "", "", 81708., 1.2752267*^7, 394.002, 2.525, 98020., 
  3.028, 0.072, 13.8, "people tested", 3.638812*^6, 2.503655*^6, 1.135157*^6, 
  64436., 71317., 11.24, 7.74, 3.51, 2203., 80.56, 3.2365998*^7, 96.254, 
  29.9, 6.293, 3.407, 26808.164, 0.1, 260.942, 16.74, 1., 42.4, "", 1.9, 
  76.16, 0.81}, {"MDV", "Asia", "Maldives", "2020-03-08", 4., 4., "", "", "", 
  "", 7.4, 7.4, "", "", "", "", "", "", "", "", "", "", "", "", "", "", "", 
  "", "", "", "", "", "", "", "", "", "", "", "", "", "", "", "", "", 
  540542., 1454.433, 30.6, 4.12, 2.875, 15183.616, "", 164.905, 9.19, 2.1, 
  55., 95.803, "", 78.92, 0.74}, {"MDV", "Asia", "Maldives", "2020-03-09", 
  4., 0., "", "", "", "", 7.4, 0., "", "", "", "", "", "", "", "", "", "", 
  "", "", "", "", "", "", "", "", "", "", "", "", "", "", "", "", "", "", "", 
  "", "", "", 540542., 1454.433, 30.6, 4.12, 2.875, 15183.616, "", 164.905, 
  9.19, 2.1, 55., 95.803, "", 78.92, 0.74}, {"MDV", "Asia", "Maldives", 
  "2020-03-10", 6., 2., "", "", "", "", 11.1, 3.7, "", "", "", "", "", "", 
  "", "", "", "", "", "", "", "", "", "", "", "", "", "", "", "", "", "", "", 
  "", "", "", "", "", "", "", 540542., 1454.433, 30.6, 4.12, 2.875, 
  15183.616, "", 164.905, 9.19, 2.1, 55., 95.803, "", 78.92, 0.74}, 
 {"MDV", "Asia", "Maldives", "2020-03-11", 8., 2., "", "", "", "", 14.8, 3.7, 
  "", "", "", "", "", "", "", "", "", "", "", "", "", "", "", "", "", "", "", 
  "", "", "", "", "", "", "", "", "", "", "", "", "", 540542., 1454.433, 
  30.6, 4.12, 2.875, 15183.616, "", 164.905, 9.19, 2.1, 55., 95.803, "", 
  78.92, 0.74}, {"MDV", "Asia", "Maldives", "2020-03-12", 8., 0., "", "", "", 
  "", 14.8, 0., "", "", "", "", "", "", "", "", "", "", "", "", "", "", "", 
  "", "", "", "", "", "", "", "", "", "", "", "", "", "", "", "", "", 
  540542., 1454.433, 30.6, 4.12, 2.875, 15183.616, "", 164.905, 9.19, 2.1, 
  55., 95.803, "", 78.92, 0.74}, {"MDV", "Asia", "Maldives", "2020-03-13", 
  9., 1., 1.286, "", "", 0., 16.65, 1.85, 2.379, "", "", 0., "", "", "", "", 
  "", "", "", "", "", "", "", "", "", "", "", "", "", "", "", "", "", "", "", 
  "", "", "", "", "", 540542., 1454.433, 30.6, 4.12, 2.875, 15183.616, "", 
  164.905, 9.19, 2.1, 55., 95.803, "", 78.92, 0.74}, 
 {"MDV", "Asia", "Maldives", "2020-03-14", 10., 1., 1.429, "", "", 0., 18.5, 
  1.85, 2.643, "", "", 0., "", "", "", "", "", "", "", "", "", "", "", "", 
  "", "", "", "", "", "", "", "", "", "", "", "", "", "", "", "", 540542., 
  1454.433, 30.6, 4.12, 2.875, 15183.616, "", 164.905, 9.19, 2.1, 55., 
  95.803, "", 78.92, 0.74}, {"MDV", "Asia", "Maldives", "2020-03-15", 13., 
  3., 1.286, "", "", 0., 24.05, 5.55, 2.379, "", "", 0., "", "", "", "", "", 
  "", "", "", "", "", "", "", "", "", "", "", "", "", "", "", "", "", "", "", 
  "", "", "", "", 540542., 1454.433, 30.6, 4.12, 2.875, 15183.616, "", 
  164.905, 9.19, 2.1, 55., 95.803, "", 78.92, 0.74}, 
 {"MDV", "Asia", "Maldives", "2020-03-16", 13., 0., 1.286, "", "", 0., 24.05, 
  0., 2.379, "", "", 0., "", "", "", "", "", "", "", "", "", "", 221., 0.409, 
  "", "", "", "", "", "samples tested", "", "", "", "", "", "", "", "", "", 
  "", 540542., 1454.433, 30.6, 4.12, 2.875, 15183.616, "", 164.905, 9.19, 
  2.1, 55., 95.803, "", 78.92, 0.74}, {"MDV", "Asia", "Maldives", 
  "2020-03-17", 13., 0., 1., "", "", 0., 24.05, 0., 1.85, "", "", 0., "", "", 
  "", "", "", "", "", "", "", 33., 254., 0.47, 0.061, "", "", "", "", 
  "samples tested", "", "", "", "", "", "", "", "", "", "", 540542., 
  1454.433, 30.6, 4.12, 2.875, 15183.616, "", 164.905, 9.19, 2.1, 55., 
  95.803, "", 78.92, 0.74}, {"MDV", "Asia", "Maldives", "2020-03-18", 13., 
  0., 0.714, "", "", 0., 24.05, 0., 1.321, "", "", 0., "", "", "", "", "", 
  "", "", "", "", 209., 463., 0.857, 0.387, "", "", "", "", "samples tested", 
  "", "", "", "", "", "", "", "", "", "", 540542., 1454.433, 30.6, 4.12, 
  2.875, 15183.616, "", 164.905, 9.19, 2.1, 55., 95.803, "", 78.92, 0.74}, 
 {"MDV", "Asia", "Maldives", "2020-03-19", 13., 0., 0.714, "", "", 0., 24.05, 
  0., 1.321, "", "", 0., "", "", "", "", "", "", "", "", "", 56., 519., 0.96, 
  0.104, "", "", "", "", "samples tested", "", "", "", "", "", "", "", "", 
  "", "", 540542., 1454.433, 30.6, 4.12, 2.875, 15183.616, "", 164.905, 9.19, 
  2.1, 55., 95.803, "", 78.92, 0.74}, {"MDV", "Asia", "Maldives", 
  "2020-03-20", 13., 0., 0.571, "", "", 0., 24.05, 0., 1.057, "", "", 0., "", 
  "", "", "", "", "", "", "", "", 44., 563., 1.042, 0.081, "", "", "", "", 
  "samples tested", "", "", "", "", "", "", "", "", "", "", 540542., 
  1454.433, 30.6, 4.12, 2.875, 15183.616, "", 164.905, 9.19, 2.1, 55., 
  95.803, "", 78.92, 0.74}, {"MDV", "Asia", "Maldives", "2020-03-21", 13., 
  0., 0.429, "", "", 0., 24.05, 0., 0.793, "", "", 0., "", "", "", "", "", 
  "", "", "", "", 30., 593., 1.097, 0.055, "", "", "", "", "samples tested", 
  "", "", "", "", "", "", "", "", "", "", 540542., 1454.433, 30.6, 4.12, 
  2.875, 15183.616, "", 164.905, 9.19, 2.1, 55., 95.803, "", 78.92, 0.74}, 
 {"MDV", "Asia", "Maldives", "2020-03-22", 13., 0., 0., "", "", 0., 24.05, 
  0., 0., "", "", 0., "", "", "", "", "", "", "", "", "", 50., 643., 1.19, 
  0.092, "", "", "", "", "samples tested", "", "", "", "", "", "", "", "", 
  "", "", 540542., 1454.433, 30.6, 4.12, 2.875, 15183.616, "", 164.905, 9.19, 
  2.1, 55., 95.803, "", 78.92, 0.74}, {"MDV", "Asia", "Maldives", 
  "2020-03-23", 13., 0., 0., "", "", 0., 24.05, 0., 0., "", "", 0., "", "", 
  "", "", "", "", "", "", "", 30., 673., 1.245, 0.055, 65., 0.12, 0., "", 
  "samples tested", "", "", "", "", "", "", "", "", "", "", 540542., 
  1454.433, 30.6, 4.12, 2.875, 15183.616, "", 164.905, 9.19, 2.1, 55., 
  95.803, "", 78.92, 0.74}, {"MDV", "Asia", "Maldives", "2020-03-24", 13., 
  0., 0., "", "", 0., 24.05, 0., 0., "", "", 0., "", "", "", "", "", "", "", 
  "", "", "", "", "", "", 67., 0.124, 0., "", "samples tested", "", "", "", 
  "", "", "", "", "", "", "", 540542., 1454.433, 30.6, 4.12, 2.875, 
  15183.616, "", 164.905, 9.19, 2.1, 55., 95.803, "", 78.92, 0.74}, 
 {"MDV", "Asia", "Maldives", "2020-03-25", 13., 0., 0., "", "", 0., 24.05, 
  0., 0., "", "", 0., "", "", "", "", "", "", "", "", "", "", 776., 1.436, 
  "", 45., 0.083, 0., "", "samples tested", "", "", "", "", "", "", "", "", 
  "", "", 540542., 1454.433, 30.6, 4.12, 2.875, 15183.616, "", 164.905, 9.19, 
  2.1, 55., 95.803, "", 78.92, 0.74}, {"MDV", "Asia", "Maldives", 
  "2020-03-26", 13., 0., 0., "", "", 0., 24.05, 0., 0., "", "", 0., "", "", 
  "", "", "", "", "", "", "", 23., 799., 1.478, 0.043, 40., 0.074, 0., "", 
  "samples tested", "", "", "", "", "", "", "", "", "", "", 540542., 
  1454.433, 30.6, 4.12, 2.875, 15183.616, "", 164.905, 9.19, 2.1, 55., 
  95.803, "", 78.92, 0.74}, {"MDV", "Asia", "Maldives", "2020-03-27", 16., 
  3., 0.429, "", "", 0., 29.6, 5.55, 0.793, "", "", 0., "", "", "", "", "", 
  "", "", "", "", 24., 823., 1.523, 0.044, 37., 0.068, 0.012, 86.2, 
  "samples tested", "", "", "", "", "", "", "", "", "", "", 540542., 
  1454.433, 30.6, 4.12, 2.875, 15183.616, "", 164.905, 9.19, 2.1, 55., 
  95.803, "", 78.92, 0.74}, {"MDV", "Asia", "Maldives", "2020-03-28", 16., 
  0., 0.429, "", "", 0., 29.6, 0., 0.793, "", "", 0., "", "", "", "", "", "", 
  "", "", "", 57., 880., 1.628, 0.105, 41., 0.076, 0.01, 95.6, 
  "samples tested", "", "", "", "", "", "", "", "", "", "", 540542., 
  1454.433, 30.6, 4.12, 2.875, 15183.616, "", 164.905, 9.19, 2.1, 55., 
  95.803, "", 78.92, 0.74}, {"MDV", "Asia", "Maldives", "2020-03-29", 17., 
  1., 0.571, "", "", 0., 31.45, 1.85, 1.057, "", "", 0., "", "", "", "", "", 
  "", "", "", "", 36., 916., 1.695, 0.067, 39., 0.072, 0.015, 68.3, 
  "samples tested", "", "", "", "", "", "", "", "", "", "", 540542., 
  1454.433, 30.6, 4.12, 2.875, 15183.616, "", 164.905, 9.19, 2.1, 55., 
  95.803, "", 78.92, 0.74}, {"MDV", "Asia", "Maldives", "2020-03-30", 17., 
  0., 0.571, "", "", 0., 31.45, 0., 1.057, "", "", 0., "", "", "", "", "", 
  "", "", "", "", "", "", "", "", 50., 0.092, 0.011, 87.6, "samples tested", 
  "", "", "", "", "", "", "", "", "", "", 540542., 1454.433, 30.6, 4.12, 
  2.875, 15183.616, "", 164.905, 9.19, 2.1, 55., 95.803, "", 78.92, 0.74}, 
 {"MDV", "Asia", "Maldives", "2020-03-31", 18., 1., 0.714, "", "", 0., 33.3, 
  1.85, 1.321, "", "", 0., "", "", "", "", "", "", "", "", "", "", 1132., 
  2.094, "", 58., 0.107, 0.012, 81.2, "samples tested", "", "", "", "", "", 
  "", "", "", "", "", 540542., 1454.433, 30.6, 4.12, 2.875, 15183.616, "", 
  164.905, 9.19, 2.1, 55., 95.803, "", 78.92, 0.74}, 
 {"MDV", "Asia", "Maldives", "2020-04-01", 19., 1., 0.857, "", "", 0., 35.15, 
  1.85, 1.586, "", "", 0., "", "", "", "", "", "", "", "", "", 67., 1199., 
  2.218, 0.124, 60., 0.111, 0.014, 70., "samples tested", "", "", "", "", "", 
  "", "", "", "", "", 540542., 1454.433, 30.6, 4.12, 2.875, 15183.616, "", 
  164.905, 9.19, 2.1, 55., 95.803, "", 78.92, 0.74}, 
 {"MDV", "Asia", "Maldives", "2020-04-02", 19., 0., 0.857, "", "", 0., 35.15, 
  0., 1.586, "", "", 0., "", "", "", "", "", "", "", "", "", 92., 1291., 
  2.388, 0.17, 70., 0.129, 0.012, 81.7, "samples tested", "", "", "", "", "", 
  "", "", "", "", "", 540542., 1454.433, 30.6, 4.12, 2.875, 15183.616, "", 
  164.905, 9.19, 2.1, 55., 95.803, "", 78.92, 0.74}, 
 {"MDV", "Asia", "Maldives", "2020-04-03", 19., 0., 0.429, "", "", 0., 35.15, 
  0., 0.793, "", "", 0., "", "", "", "", "", "", "", "", "", 92., 1383., 
  2.559, 0.17, 80., 0.148, 0.005, 186.5, "samples tested", "", "", "", "", 
  "", "", "", "", "", "", 540542., 1454.433, 30.6, 4.12, 2.875, 15183.616, 
  "", 164.905, 9.19, 2.1, 55., 95.803, "", 78.92, 0.74}, 
 {"MDV", "Asia", "Maldives", "2020-04-04", 19., 0., 0.429, "", "", 0., 35.15, 
  0., 0.793, "", "", 0., "", "", "", "", "", "", "", "", "", 103., 1486., 
  2.749, 0.191, 87., 0.161, 0.005, 202.8, "samples tested", "", "", "", "", 
  "", "", "", "", "", "", 540542., 1454.433, 30.6, 4.12, 2.875, 15183.616, 
  "", 164.905, 9.19, 2.1, 55., 95.803, "", 78.92, 0.74}, 
 {"MDV", "Asia", "Maldives", "2020-04-05", 19., 0., 0.286, "", "", 0., 35.15, 
  0., 0.529, "", "", 0., "", "", "", "", "", "", "", "", "", 22., 1508., 
  2.79, 0.041, 85., 0.157, 0.003, 297.2, "samples tested", "", "", "", "", 
  "", "", "", "", "", "", 540542., 1454.433, 30.6, 4.12, 2.875, 15183.616, 
  "", 164.905, 9.19, 2.1, 55., 95.803, "", 78.92, 0.74}, 
 {"MDV", "Asia", "Maldives", "2020-04-06", 19., 0., 0.286, "", "", 0., 35.15, 
  0., 0.529, "", "", 0., "", "", "", "", "", "", "", "", "", 285., 1793., 
  3.317, 0.527, 110., 0.203, 0.003, 384.6, "samples tested", "", "", "", "", 
  "", "", "", "", "", "", 540542., 1454.433, 30.6, 4.12, 2.875, 15183.616, 
  "", 164.905, 9.19, 2.1, 55., 95.803, "", 78.92, 0.74}, 
 {"MDV", "Asia", "Maldives", "2020-04-07", 19., 0., 0.143, "", "", 0., 35.15, 
  0., 0.264, "", "", 0., "", "", "", "", "", "", "", "", "", "", "", "", "", 
  125., 0.231, 0.001, 874.1, "samples tested", "", "", "", "", "", "", "", 
  "", "", "", 540542., 1454.433, 30.6, 4.12, 2.875, 15183.616, "", 164.905, 
  9.19, 2.1, 55., 95.803, "", 78.92, 0.74}, {"MDV", "Asia", "Maldives", 
  "2020-04-08", 19., 0., 0., "", "", 0., 35.15, 0., 0., "", "", 0., "", "", 
  "", "", "", "", "", "", "", "", "", "", "", 146., 0.27, 0., "", 
  "samples tested", "", "", "", "", "", "", "", "", "", "", 540542., 
  1454.433, 30.6, 4.12, 2.875, 15183.616, "", 164.905, 9.19, 2.1, 55., 
  95.803, "", 78.92, 0.74}, {"MDV", "Asia", "Maldives", "2020-04-09", 19., 
  0., 0., "", "", 0., 35.15, 0., 0., "", "", 0., "", "", "", "", "", "", "", 
  "", "", "", 2434., 4.503, "", 163., 0.302, 0., "", "samples tested", "", 
  "", "", "", "", "", "", "", "", "", 540542., 1454.433, 30.6, 4.12, 2.875, 
  15183.616, "", 164.905, 9.19, 2.1, 55., 95.803, "", 78.92, 0.74}, 
 {"MDV", "Asia", "Maldives", "2020-04-10", 19., 0., 0., "", "", 0., 35.15, 
  0., 0., "", "", 0., "", "", "", "", "", "", "", "", "", "", "", "", "", 
  160., 0.296, 0., "", "samples tested", "", "", "", "", "", "", "", "", "", 
  "", 540542., 1454.433, 30.6, 4.12, 2.875, 15183.616, "", 164.905, 9.19, 
  2.1, 55., 95.803, "", 78.92, 0.74}, {"MDV", "Asia", "Maldives", 
  "2020-04-11", 19., 0., 0., "", "", 0., 35.15, 0., 0., "", "", 0., "", "", 
  "", "", "", "", "", "", "", "", "", "", "", 154., 0.285, 0., "", 
  "samples tested", "", "", "", "", "", "", "", "", "", "", 540542., 
  1454.433, 30.6, 4.12, 2.875, 15183.616, "", 164.905, 9.19, 2.1, 55., 
  95.803, "", 78.92, 0.74}, {"MDV", "Asia", "Maldives", "2020-04-12", 20., 
  1., 0.143, "", "", 0., 37., 1.85, 0.264, "", "", 0., "", "", "", "", "", 
  "", "", "", "", "", 2632., 4.869, "", 161., 0.298, 0.001, 1125.9, 
  "samples tested", "", "", "", "", "", "", "", "", "", "", 540542., 
  1454.433, 30.6, 4.12, 2.875, 15183.616, "", 164.905, 9.19, 2.1, 55., 
  95.803, "", 78.92, 0.74}, {"MDV", "Asia", "Maldives", "2020-04-13", 20., 
  0., 0.143, "", "", 0., 37., 0., 0.264, "", "", 0., "", "", "", "", "", "", 
  "", "", "", 60., 2692., 4.98, 0.111, 128., 0.237, 0.001, 895.1, 
  "samples tested", "", "", "", "", "", "", "", "", "", "", 540542., 
  1454.433, 30.6, 4.12, 2.875, 15183.616, "", 164.905, 9.19, 2.1, 55., 
  95.803, "", 78.92, 0.74}, {"MDV", "Asia", "Maldives", "2020-04-14", 20., 
  0., 0.143, "", "", 0., 37., 0., 0.264, "", "", 0., "", "", "", "", "", "", 
  "", "", "", 24., 2716., 5.025, 0.044, 101., 0.187, 0.001, 706.3, 
  "samples tested", "", "", "", "", "", "", "", "", "", "", 540542., 
  1454.433, 30.6, 4.12, 2.875, 15183.616, "", 164.905, 9.19, 2.1, 55., 
  95.803, "", 78.92, 0.74}, {"MDV", "Asia", "Maldives", "2020-04-15", 22., 
  2., 0.429, "", "", 0., 40.7, 3.7, 0.793, "", "", 0., "", "", "", "", "", 
  "", "", "", "", 374., 3090., 5.716, 0.692, 124., 0.229, 0.003, 289., 
  "samples tested", "", "", "", "", "", "", "", "", "", "", 540542., 
  1454.433, 30.6, 4.12, 2.875, 15183.616, "", 164.905, 9.19, 2.1, 55., 
  95.803, "", 78.92, 0.74}, {"MDV", "Asia", "Maldives", "2020-04-16", 25., 
  3., 0.857, "", "", 0., 46.25, 5.55, 1.586, "", "", 0., "", "", "", "", "", 
  "", "", "", "", 88., 3178., 5.879, 0.163, 106., 0.196, 0.008, 123.7, 
  "samples tested", "", "", "", "", "", "", "", "", "", "", 540542., 
  1454.433, 30.6, 4.12, 2.875, 15183.616, "", 164.905, 9.19, 2.1, 55., 
  95.803, "", 78.92, 0.74}, {"MDV", "Asia", "Maldives", "2020-04-17", 28., 
  3., 1.286, "", "", 0., 51.8, 5.55, 2.379, "", "", 0., "", "", "", "", "", 
  "", "", "", "", "", "", "", "", 127., 0.235, 0.01, 98.8, "samples tested", 
  "", "", "", "", "", "", "", "", "", "", 540542., 1454.433, 30.6, 4.12, 
  2.875, 15183.616, "", 164.905, 9.19, 2.1, 55., 95.803, "", 78.92, 0.74}, 
 {"MDV", "Asia", "Maldives", "2020-04-18", 35., 7., 2.286, "", "", 0., 64.75, 
  12.95, 4.229, "", "", 0., "", "", "", "", "", "", "", "", "", "", "", "", 
  "", 148., 0.274, 0.015, 64.7, "samples tested", "", "", "", "", "", "", "", 
  "", "", "", 540542., 1454.433, 30.6, 4.12, 2.875, 15183.616, "", 164.905, 
  9.19, 2.1, 55., 95.803, "", 78.92, 0.74}, {"MDV", "Asia", "Maldives", 
  "2020-04-19", 52., 17., 4.571, "", "", 0., 96.2, 31.45, 8.457, "", "", 0., 
  "", "", "", "", "", "", "", "", "", "", "", "", "", 168., 0.311, 0.027, 
  36.8, "samples tested", "", "", "", "", "", "", "", "", "", "", 540542., 
  1454.433, 30.6, 4.12, 2.875, 15183.616, "", 164.905, 9.19, 2.1, 55., 
  95.803, "", 78.92, 0.74}, {"MDV", "Asia", "Maldives", "2020-04-20", 69., 
  17., 7., "", "", 0., 127.65, 31.45, 12.95, "", "", 0., "", "", "", "", "", 
  "", "", "", "", "", "", "", "", 190., 0.351, 0.037, 27.1, "samples tested", 
  "", "", "", "", "", "", "", "", "", "", 540542., 1454.433, 30.6, 4.12, 
  2.875, 15183.616, "", 164.905, 9.19, 2.1, 55., 95.803, "", 78.92, 0.74}, 
 {"MDV", "Asia", "Maldives", "2020-04-21", 83., 14., 9., "", "", 0., 153.55, 
  25.9, 16.65, "", "", 0., "", "", "", "", "", "", "", "", "", "", "", "", 
  "", 216., 0.4, 0.042, 24., "samples tested", "", "", "", "", "", "", "", 
  "", "", "", 540542., 1454.433, 30.6, 4.12, 2.875, 15183.616, "", 164.905, 
  9.19, 2.1, 55., 95.803, "", 78.92, 0.74}, {"MDV", "Asia", "Maldives", 
  "2020-04-22", 86., 3., 9.143, "", "", 0., 159.1, 5.55, 16.914, "", "", 0., 
  "", "", "", "", "", "", "", "", "", "", "", "", "", 193., 0.357, 0.047, 
  21.1, "samples tested", "", "", "", "", "", "", "", "", "", "", 540542., 
  1454.433, 30.6, 4.12, 2.875, 15183.616, "", 164.905, 9.19, 2.1, 55., 
  95.803, "", 78.92, 0.74}, {"MDV", "Asia", "Maldives", "2020-04-23", 108., 
  22., 11.857, "", "", 0., 199.799, 40.7, 21.936, "", "", 0., "", "", "", "", 
  "", "", "", "", "", "", 4650., 8.602, "", 210., 0.388, 0.056, 17.7, 
  "samples tested", "", "", "", "", "", "", "", "", "", "", 540542., 
  1454.433, 30.6, 4.12, 2.875, 15183.616, "", 164.905, 9.19, 2.1, 55., 
  95.803, "", 78.92, 0.74}, {"MDV", "Asia", "Maldives", "2020-04-24", 129., 
  21., 14.429, "", "", 0., 238.649, 38.85, 26.693, "", "", 0., 1.9, "", "", 
  "", "", "", "", "", "", 549., 5199., 9.618, 1.016, 259., 0.479, 0.056, 
  17.9, "samples tested", "", "", "", "", "", "", "", "", "", "", 540542., 
  1454.433, 30.6, 4.12, 2.875, 15183.616, "", 164.905, 9.19, 2.1, 55., 
  95.803, "", 78.92, 0.74}, {"MDV", "Asia", "Maldives", "2020-04-25", 177., 
  48., 20.286, "", "", 0., 327.449, 88.8, 37.528, "", "", 0., 1.9, "", "", 
  "", "", "", "", "", "", 263., 5462., 10.105, 0.487, 266., 0.492, 0.076, 
  13.1, "samples tested", "", "", "", "", "", "", "", "", "", "", 540542., 
  1454.433, 30.6, 4.12, 2.875, 15183.616, "", 164.905, 9.19, 2.1, 55., 
  95.803, "", 78.92, 0.74}, {"MDV", "Asia", "Maldives", "2020-04-26", 214., 
  37., 23.143, "", "", 0., 395.899, 68.45, 42.814, "", "", 0., 1.87, "", "", 
  "", "", "", "", "", "", 428., 5890., 10.896, 0.792, 297., 0.549, 0.078, 
  12.8, "samples tested", "", "", "", "", "", "", "", "", "", "", 540542., 
  1454.433, 30.6, 4.12, 2.875, 15183.616, "", 164.905, 9.19, 2.1, 55., 
  95.803, "", 78.92, 0.74}, {"MDV", "Asia", "Maldives", "2020-04-27", 226., 
  12., 22.429, "", "", 0., 418.099, 22.2, 41.493, "", "", 0., 1.83, "", "", 
  "", "", "", "", "", "", 326., 6216., 11.5, 0.603, 314., 0.581, 0.071, 14., 
  "samples tested", "", "", "", "", "", "", "", "", "", "", 540542., 
  1454.433, 30.6, 4.12, 2.875, 15183.616, "", 164.905, 9.19, 2.1, 55., 
  95.803, "", 78.92, 0.74}, {"MDV", "Asia", "Maldives", "2020-04-28", 250., 
  24., 23.857, "", "", 0., 462.499, 44.4, 44.136, "", "", 0., 1.82, "", "", 
  "", "", "", "", "", "", 420., 6636., 12.277, 0.777, 344., 0.636, 0.069, 
  14.4, "samples tested", "", "", "", "", "", "", "", "", "", "", 540542., 
  1454.433, 30.6, 4.12, 2.875, 15183.616, "", 164.905, 9.19, 2.1, 55., 
  95.803, "", 78.92, 0.74}, {"MDV", "Asia", "Maldives", "2020-04-29", 278., 
  28., 27.429, 1., 1., 0.143, 514.299, 51.8, 50.743, 1.85, 1.85, 0.264, 1.82, 
  "", "", "", "", "", "", "", "", "", "", "", "", 362., 0.67, 0.076, 13.2, 
  "samples tested", "", "", "", "", "", "", "", "", "", "", 540542., 
  1454.433, 30.6, 4.12, 2.875, 15183.616, "", 164.905, 9.19, 2.1, 55., 
  95.803, "", 78.92, 0.74}, {"MDV", "Asia", "Maldives", "2020-04-30", 468., 
  190., 51.429, 1., 0., 0.143, 865.798, 351.499, 95.143, 1.85, 0., 0.264, 
  1.82, "", "", "", "", "", "", "", "", "", 7311., 13.525, "", 380., 0.703, 
  0.135, 7.4, "samples tested", "", "", "", "", "", "", "", "", "", "", 
  540542., 1454.433, 30.6, 4.12, 2.875, 15183.616, "", 164.905, 9.19, 2.1, 
  55., 95.803, "", 78.92, 0.74}, {"MDV", "Asia", "Maldives", "2020-05-01", 
  491., 23., 51.714, 1., 0., 0.143, 908.348, 42.55, 95.671, 1.85, 0., 0.264, 
  1.67, "", "", "", "", "", "", "", "", 443., 7754., 14.345, 0.82, 365., 
  0.675, 0.142, 7.1, "samples tested", "", "", "", "", "", "", "", "", "", 
  "", 540542., 1454.433, 30.6, 4.12, 2.875, 15183.616, "", 164.905, 9.19, 
  2.1, 55., 95.803, "", 78.92, 0.74}, {"MDV", "Asia", "Maldives", 
  "2020-05-02", 519., 28., 48.857, 1., 0., 0.143, 960.147, 51.8, 90.385, 
  1.85, 0., 0.264, 1.55, "", "", "", "", "", "", "", "", 465., 8219., 15.205, 
  0.86, 394., 0.729, 0.124, 8.1, "samples tested", "", "", "", "", "", "", 
  "", "", "", "", 540542., 1454.433, 30.6, 4.12, 2.875, 15183.616, "", 
  164.905, 9.19, 2.1, 55., 95.803, "", 78.92, 0.74}, 
 {"MDV", "Asia", "Maldives", "2020-05-03", 527., 8., 44.714, 1., 0., 0.143, 
  974.947, 14.8, 82.721, 1.85, 0., 0.264, 1.46, "", "", "", "", "", "", "", 
  "", 382., 8601., 15.912, 0.707, 387., 0.716, 0.116, 8.7, "samples tested", 
  "", "", "", "", "", "", "", "", "", "", 540542., 1454.433, 30.6, 4.12, 
  2.875, 15183.616, "", 164.905, 9.19, 2.1, 55., 95.803, "", 78.92, 0.74}, 
 {"MDV", "Asia", "Maldives", "2020-05-04", 541., 14., 45., 1., 0., 0.143, 
  1000.847, 25.9, 83.25, 1.85, 0., 0.264, 1.4, "", "", "", "", "", "", "", 
  "", 288., 8889., 16.445, 0.533, 382., 0.707, 0.118, 8.5, "samples tested", 
  "", "", "", "", "", "", "", "", "", "", 540542., 1454.433, 30.6, 4.12, 
  2.875, 15183.616, "", 164.905, 9.19, 2.1, 55., 95.803, "", 78.92, 0.74}, 
 {"MDV", "Asia", "Maldives", "2020-05-05", 573., 32., 46.143, 2., 1., 0.286, 
  1060.047, 59.2, 85.364, 3.7, 1.85, 0.529, 1.37, "", "", "", "", "", "", "", 
  "", 497., 9386., 17.364, 0.919, 393., 0.727, 0.117, 8.5, "samples tested", 
  "", "", "", "", "", "", "", "", "", "", 540542., 1454.433, 30.6, 4.12, 
  2.875, 15183.616, "", 164.905, 9.19, 2.1, 55., 95.803, "", 78.92, 0.74}, 
 {"MDV", "Asia", "Maldives", "2020-05-06", 617., 44., 48.429, 2., 0., 0.143, 
  1141.447, 81.4, 89.593, 3.7, 0., 0.264, 1.33, "", "", "", "", "", "", "", 
  "", 482., 9868., 18.256, 0.892, 414., 0.766, 0.117, 8.5, "samples tested", 
  "", "", "", "", "", "", "", "", "", "", 540542., 1454.433, 30.6, 4.12, 
  2.875, 15183.616, "", 164.905, 9.19, 2.1, 55., 95.803, "", 78.92, 0.74}, 
 {"MDV", "Asia", "Maldives", "2020-05-07", 648., 31., 25.714, 3., 1., 0.286, 
  1198.797, 57.35, 47.571, 5.55, 1.85, 0.529, 1.29, "", "", "", "", "", "", 
  "", "", 407., 10275., 19.009, 0.753, 423., 0.783, 0.061, 16.5, 
  "samples tested", "", "", "", "", "", "", "", "", "", "", 540542., 
  1454.433, 30.6, 4.12, 2.875, 15183.616, "", 164.905, 9.19, 2.1, 55., 
  95.803, "", 78.92, 0.74}, {"MDV", "Asia", "Maldives", "2020-05-08", 744., 
  96., 36.143, 3., 0., 0.286, 1376.396, 177.6, 66.864, 5.55, 0., 0.529, 1.29, 
  "", "", "", "", "", "", "", "", 474., 10749., 19.886, 0.877, 428., 0.792, 
  0.084, 11.8, "samples tested", "", "", "", "", "", "", "", "", "", "", 
  540542., 1454.433, 30.6, 4.12, 2.875, 15183.616, "", 164.905, 9.19, 2.1, 
  55., 95.803, "", 78.92, 0.74}, {"MDV", "Asia", "Maldives", "2020-05-09", 
  790., 46., 38.714, 3., 0., 0.286, 1461.496, 85.1, 71.621, 5.55, 0., 0.529, 
  1.25, "", "", "", "", "", "", "", "", 588., 11337., 20.973, 1.088, 445., 
  0.823, 0.087, 11.5, "samples tested", "", "", "", "", "", "", "", "", "", 
  "", 540542., 1454.433, 30.6, 4.12, 2.875, 15183.616, "", 164.905, 9.19, 
  2.1, 55., 95.803, "", 78.92, 0.74}, {"MDV", "Asia", "Maldives", 
  "2020-05-10", 835., 45., 44., 3., 0., 0.286, 1544.746, 83.25, 81.4, 5.55, 
  0., 0.529, 1.22, "", "", "", "", "", "", "", "", 479., 11816., 21.86, 
  0.886, 459., 0.849, 0.096, 10.4, "samples tested", "", "", "", "", "", "", 
  "", "", "", "", 540542., 1454.433, 30.6, 4.12, 2.875, 15183.616, "", 
  164.905, 9.19, 2.1, 55., 95.803, "", 78.92, 0.74}, 
 {"MDV", "Asia", "Maldives", "2020-05-11", 897., 62., 50.857, 3., 0., 0.286, 
  1659.446, 114.7, 94.085, 5.55, 0., 0.529, 1.18, "", "", "", "", "", "", "", 
  "", 430., 12246., 22.655, 0.795, 480., 0.888, 0.106, 9.4, "samples tested", 
  "", "", "", "", "", "", "", "", "", "", 540542., 1454.433, 30.6, 4.12, 
  2.875, 15183.616, "", 164.905, 9.19, 2.1, 55., 95.803, "", 78.92, 0.74}, 
 {"MDV", "Asia", "Maldives", "2020-05-12", 904., 7., 47.286, 3., 0., 0.143, 
  1672.395, 12.95, 87.478, 5.55, 0., 0.264, 1.13, "", "", "", "", "", "", "", 
  "", 155., 12401., 22.942, 0.287, 431., 0.797, 0.11, 9.1, "samples tested", 
  "", "", "", "", "", "", "", "", "", "", 540542., 1454.433, 30.6, 4.12, 
  2.875, 15183.616, "", 164.905, 9.19, 2.1, 55., 95.803, "", 78.92, 0.74}, 
 {"MDV", "Asia", "Maldives", "2020-05-13", 955., 51., 48.286, 4., 1., 0.286, 
  1766.745, 94.35, 89.328, 7.4, 1.85, 0.529, 1.09, "", "", "", "", "", "", 
  "", "", "", "", "", "", 425., 0.786, 0.114, 8.8, "samples tested", "", "", 
  "", "", "", "", "", "", "", "", 540542., 1454.433, 30.6, 4.12, 2.875, 
  15183.616, "", 164.905, 9.19, 2.1, 55., 95.803, "", 78.92, 0.74}, 
 {"MDV", "Asia", "Maldives", "2020-05-14", 982., 27., 47.714, 4., 0., 0.143, 
  1816.695, 49.95, 88.271, 7.4, 0., 0.264, 1.04, "", "", "", "", "", "", "", 
  "", "", 13291., 24.588, "", 431., 0.797, 0.111, 9., "samples tested", "", 
  "", "", "", "", "", "", "", "", "", 540542., 1454.433, 30.6, 4.12, 2.875, 
  15183.616, "", 164.905, 9.19, 2.1, 55., 95.803, "", 78.92, 0.74}, 
 {"MDV", "Asia", "Maldives", "2020-05-15", 1031., 49., 41., 4., 0., 0.143, 
  1907.345, 90.65, 75.85, 7.4, 0., 0.264, 1.03, "", "", "", "", "", "", "", 
  "", 398., 13689., 25.325, 0.736, 420., 0.777, 0.098, 10.2, 
  "samples tested", "", "", "", "", "", "", "", "", "", "", 540542., 
  1454.433, 30.6, 4.12, 2.875, 15183.616, "", 164.905, 9.19, 2.1, 55., 
  95.803, "", 78.92, 0.74}, {"MDV", "Asia", "Maldives", "2020-05-16", 1078., 
  47., 41.143, 4., 0., 0.143, 1994.295, 86.95, 76.114, 7.4, 0., 0.264, 1.02, 
  "", "", "", "", "", "", "", "", 787., 14476., 26.781, 1.456, 448., 0.829, 
  0.092, 10.9, "samples tested", "", "", "", "", "", "", "", "", "", "", 
  540542., 1454.433, 30.6, 4.12, 2.875, 15183.616, "", 164.905, 9.19, 2.1, 
  55., 95.803, "", 78.92, 0.74}, {"MDV", "Asia", "Maldives", "2020-05-17", 
  1094., 16., 37., 4., 0., 0.143, 2023.895, 29.6, 68.45, 7.4, 0., 0.264, 
  1.01, "", "", "", "", "", "", "", "", 378., 14854., 27.48, 0.699, 434., 
  0.803, 0.085, 11.7, "samples tested", "", "", "", "", "", "", "", "", "", 
  "", 540542., 1454.433, 30.6, 4.12, 2.875, 15183.616, "", 164.905, 9.19, 
  2.1, 55., 95.803, "", 78.92, 0.74}, {"MDV", "Asia", "Maldives", 
  "2020-05-18", 1106., 12., 29.857, 4., 0., 0.143, 2046.094, 22.2, 55.236, 
  7.4, 0., 0.264, 1.02, "", "", "", "", "", "", "", "", 426., 15280., 28.268, 
  0.788, 433., 0.801, 0.069, 14.5, "samples tested", "", "", "", "", "", "", 
  "", "", "", "", 540542., 1454.433, 30.6, 4.12, 2.875, 15183.616, "", 
  164.905, 9.19, 2.1, 55., 95.803, "", 78.92, 0.74}, 
 {"MDV", "Asia", "Maldives", "2020-05-19", 1143., 37., 34.143, 4., 0., 0.143, 
  2114.544, 68.45, 63.164, 7.4, 0., 0.264, 1.03, "", "", "", "", "", "", "", 
  "", 547., 15827., 29.28, 1.012, 489., 0.905, 0.07, 14.3, "samples tested", 
  "", "", "", "", "", "", "", "", "", "", 540542., 1454.433, 30.6, 4.12, 
  2.875, 15183.616, "", 164.905, 9.19, 2.1, 55., 95.803, "", 78.92, 0.74}, 
 {"MDV", "Asia", "Maldives", "2020-05-20", 1186., 43., 33., 4., 0., 0., 
  2194.094, 79.55, 61.05, 7.4, 0., 0., 1.04, "", "", "", "", "", "", "", "", 
  524., 16351., 30.249, 0.969, 501., 0.927, 0.066, 15.2, "samples tested", 
  "", "", "", "", "", "", "", "", "", "", 540542., 1454.433, 30.6, 4.12, 
  2.875, 15183.616, "", 164.905, 9.19, 2.1, 55., 95.803, "", 78.92, 0.74}, 
 {"MDV", "Asia", "Maldives", "2020-05-21", 1216., 30., 33.429, 4., 0., 0., 
  2249.594, 55.5, 61.843, 7.4, 0., 0., 1.04, "", "", "", "", "", "", "", "", 
  495., 16846., 31.165, 0.916, 508., 0.94, 0.066, 15.2, "samples tested", "", 
  "", "", "", "", "", "", "", "", "", 540542., 1454.433, 30.6, 4.12, 2.875, 
  15183.616, "", 164.905, 9.19, 2.1, 55., 95.803, "", 78.92, 0.74}, 
 {"MDV", "Asia", "Maldives", "2020-05-22", 1274., 58., 34.714, 4., 0., 0., 
  2356.894, 107.3, 64.221, 7.4, 0., 0., 1.06, "", "", "", "", "", "", "", "", 
  328., 17174., 31.772, 0.607, 498., 0.921, 0.07, 14.3, "samples tested", "", 
  "", "", "", "", "", "", "", "", "", 540542., 1454.433, 30.6, 4.12, 2.875, 
  15183.616, "", 164.905, 9.19, 2.1, 55., 95.803, "", 78.92, 0.74}, 
 {"MDV", "Asia", "Maldives", "2020-05-23", 1313., 39., 33.571, 4., 0., 0., 
  2429.043, 72.15, 62.107, 7.4, 0., 0., 1.07, "", "", "", "", "", "", "", "", 
  598., 17772., 32.878, 1.106, 471., 0.871, 0.071, 14., "samples tested", "", 
  "", "", "", "", "", "", "", "", "", 540542., 1454.433, 30.6, 4.12, 2.875, 
  15183.616, "", 164.905, 9.19, 2.1, 55., 95.803, "", 78.92, 0.74}, 
 {"MDV", "Asia", "Maldives", "2020-05-24", 1371., 58., 39.571, 4., 0., 0., 
  2536.343, 107.3, 73.207, 7.4, 0., 0., 1.08, "", "", "", "", "", "", "", "", 
  711., 18483., 34.193, 1.315, 518., 0.958, 0.076, 13.1, "samples tested", 
  "", "", "", "", "", "", "", "", "", "", 540542., 1454.433, 30.6, 4.12, 
  2.875, 15183.616, "", 164.905, 9.19, 2.1, 55., 95.803, "", 78.92, 0.74}, 
 {"MDV", "Asia", "Maldives", "2020-05-25", 1395., 24., 41.286, 4., 0., 0., 
  2580.743, 44.4, 76.378, 7.4, 0., 0., 1.07, "", "", "", "", "", "", "", "", 
  676., 19159., 35.444, 1.251, 554., 1.025, 0.075, 13.4, "samples tested", 
  "", "", "", "", "", "", "", "", "", "", 540542., 1454.433, 30.6, 4.12, 
  2.875, 15183.616, "", 164.905, 9.19, 2.1, 55., 95.803, "", 78.92, 0.74}, 
 {"MDV", "Asia", "Maldives", "2020-05-26", 1438., 43., 42.143, 5., 1., 0.143, 
  2660.293, 79.55, 77.964, 9.25, 1.85, 0.264, 1.07, "", "", "", "", "", "", 
  "", "", 861., 20020., 37.037, 1.593, 599., 1.108, 0.07, 14.2, 
  "samples tested", "", "", "", "", "", "", "", "", "", "", 540542., 
  1454.433, 30.6, 4.12, 2.875, 15183.616, "", 164.905, 9.19, 2.1, 55., 
  95.803, "", 78.92, 0.74}, {"MDV", "Asia", "Maldives", "2020-05-27", 1457., 
  19., 38.714, 5., 0., 0.143, 2695.443, 35.15, 71.621, 9.25, 0., 0.264, 1.07, 
  "", "", "", "", "", "", "", "", 822., 20842., 38.558, 1.521, 642., 1.188, 
  0.06, 16.6, "samples tested", "", "", "", "", "", "", "", "", "", "", 
  540542., 1454.433, 30.6, 4.12, 2.875, 15183.616, "", 164.905, 9.19, 2.1, 
  55., 95.803, "", 78.92, 0.74}, {"MDV", "Asia", "Maldives", "2020-05-28", 
  1513., 56., 42.429, 5., 0., 0.143, 2799.042, 103.6, 78.493, 9.25, 0., 
  0.264, 1.08, "", "", "", "", "", "", "", "", 797., 21639., 40.032, 1.474, 
  685., 1.267, 0.062, 16.1, "samples tested", "", "", "", "", "", "", "", "", 
  "", "", 540542., 1454.433, 30.6, 4.12, 2.875, 15183.616, "", 164.905, 9.19, 
  2.1, 55., 95.803, "", 78.92, 0.74}, {"MDV", "Asia", "Maldives", 
  "2020-05-29", 1591., 78., 45.286, 5., 0., 0.143, 2943.342, 144.3, 83.778, 
  9.25, 0., 0.264, 1.08, "", "", "", "", "", "", "", "", 680., 22319., 41.29, 
  1.258, 735., 1.36, 0.062, 16.2, "samples tested", "", "", "", "", "", "", 
  "", "", "", "", 540542., 1454.433, 30.6, 4.12, 2.875, 15183.616, "", 
  164.905, 9.19, 2.1, 55., 95.803, "", 78.92, 0.74}, 
 {"MDV", "Asia", "Maldives", "2020-05-30", 1672., 81., 51.286, 5., 0., 0.143, 
  3093.192, 149.85, 94.878, 9.25, 0., 0.264, 1.07, "", "", "", "", "", "", 
  "", "", 808., 23127., 42.785, 1.495, 765., 1.415, 0.067, 14.9, 
  "samples tested", "", "", "", "", "", "", "", "", "", "", 540542., 
  1454.433, 30.6, 4.12, 2.875, 15183.616, "", 164.905, 9.19, 2.1, 55., 
  95.803, "", 78.92, 0.74}, {"MDV", "Asia", "Maldives", "2020-05-31", 1773., 
  101., 57.429, 5., 0., 0.143, 3280.041, 186.849, 106.243, 9.25, 0., 0.264, 
  1.03, "", "", "", "", "", "", "", "", 698., 23825., 44.076, 1.291, 763., 
  1.412, 0.075, 13.3, "samples tested", "", "", "", "", "", "", "", "", "", 
  "", 540542., 1454.433, 30.6, 4.12, 2.875, 15183.616, "", 164.905, 9.19, 
  2.1, 55., 95.803, "", 78.92, 0.74}, {"MDV", "Asia", "Maldives", 
  "2020-06-01", 1829., 56., 62., 6., 1., 0.286, 3383.641, 103.6, 114.7, 11.1, 
  1.85, 0.529, 0.96, "", "", "", "", "", "", "", "", 959., 24784., 45.85, 
  1.774, 804., 1.487, 0.077, 13., "samples tested", "", "", "", "", "", "", 
  "", "", "", "", 540542., 1454.433, 30.6, 4.12, 2.875, 15183.616, "", 
  164.905, 9.19, 2.1, 55., 95.803, "", 78.92, 0.74}, 
 {"MDV", "Asia", "Maldives", "2020-06-02", 1841., 12., 57.571, 7., 1., 0.286, 
  3405.841, 22.2, 106.507, 12.95, 1.85, 0.529, 0.87, "", "", "", "", "", "", 
  "", "", 807., 25591., 47.343, 1.493, 796., 1.473, 0.072, 13.8, 
  "samples tested", "", "", "", "", "", "", "", "", "", "", 540542., 
  1454.433, 30.6, 4.12, 2.875, 15183.616, "", 164.905, 9.19, 2.1, 55., 
  95.803, "", 78.92, 0.74}, {"MDV", "Asia", "Maldives", "2020-06-03", 1850., 
  9., 56.143, 7., 0., 0.286, 3422.491, 16.65, 103.864, 12.95, 0., 0.529, 
  0.81, "", "", "", "", "", "", "", "", 652., 26243., 48.549, 1.206, 772., 
  1.428, 0.073, 13.8, "samples tested", "", "", "", "", "", "", "", "", "", 
  "", 540542., 1454.433, 30.6, 4.12, 2.875, 15183.616, "", 164.905, 9.19, 
  2.1, 55., 95.803, "", 78.92, 0.74}, {"MDV", "Asia", "Maldives", 
  "2020-06-04", 1872., 22., 51.286, 7., 0., 0.286, 3463.191, 40.7, 94.878, 
  12.95, 0., 0.529, 0.76, "", "", "", "", "", "", "", "", 801., 27044., 
  50.031, 1.482, 772., 1.428, 0.066, 15.1, "samples tested", "", "", "", "", 
  "", "", "", "", "", "", 540542., 1454.433, 30.6, 4.12, 2.875, 15183.616, 
  "", 164.905, 9.19, 2.1, 55., 95.803, "", 78.92, 0.74}, 
 {"MDV", "Asia", "Maldives", "2020-06-05", 1883., 11., 41.714, 7., 0., 0.286, 
  3483.541, 20.35, 77.171, 12.95, 0., 0.529, 0.73, "", "", "", "", "", "", 
  "", "", 933., 27977., 51.757, 1.726, 808., 1.495, 0.052, 19.4, 
  "samples tested", "", "", "", "", "", "", "", "", "", "", 540542., 
  1454.433, 30.6, 4.12, 2.875, 15183.616, "", 164.905, 9.19, 2.1, 55., 
  95.803, "", 78.92, 0.74}, {"MDV", "Asia", "Maldives", "2020-06-06", 1901., 
  18., 32.714, 8., 1., 0.429, 3516.841, 33.3, 60.521, 14.8, 1.85, 0.793, 
  0.72, "", "", "", "", "", "", "", "", 730., 28707., 53.108, 1.35, 797., 
  1.474, 0.041, 24.4, "samples tested", "", "", "", "", "", "", "", "", "", 
  "", 540542., 1454.433, 30.6, 4.12, 2.875, 15183.616, "", 164.905, 9.19, 
  2.1, 55., 95.803, "", 78.92, 0.74}, {"MDV", "Asia", "Maldives", 
  "2020-06-07", 1903., 2., 18.571, 8., 0., 0.429, 3520.54, 3.7, 34.357, 14.8, 
  0., 0.793, 0.72, "", "", "", "", "", "", "", "", 875., 29582., 54.727, 
  1.619, 822., 1.521, 0.023, 44.3, "samples tested", "", "", "", "", "", "", 
  "", "", "", "", 540542., 1454.433, 30.6, 4.12, 2.875, 15183.616, "", 
  164.905, 9.19, 2.1, 55., 95.803, "", 78.92, 0.74}, 
 {"MDV", "Asia", "Maldives", "2020-06-08", 1916., 13., 12.429, 8., 0., 0.286, 
  3544.59, 24.05, 22.993, 14.8, 0., 0.529, 0.74, "", "", "", "", "", "", "", 
  "", "", "", "", "", 812., 1.502, 0.015, 65.3, "samples tested", "", "", "", 
  "", "", "", "", "", "", "", 540542., 1454.433, 30.6, 4.12, 2.875, 
  15183.616, "", 164.905, 9.19, 2.1, 55., 95.803, "", 78.92, 0.74}, 
 {"MDV", "Asia", "Maldives", "2020-06-09", 1942., 26., 14.429, 8., 0., 0.143, 
  3592.69, 48.1, 26.693, 14.8, 0., 0.264, 0.76, "", "", "", "", "", "", "", 
  "", "", 31355., 58.007, "", 823., 1.523, 0.018, 57., "samples tested", "", 
  "", "", "", "", "", "", "", "", "", 540542., 1454.433, 30.6, 4.12, 2.875, 
  15183.616, "", 164.905, 9.19, 2.1, 55., 95.803, "", 78.92, 0.74}, 
 {"MDV", "Asia", "Maldives", "2020-06-10", 1962., 20., 16., 8., 0., 0.143, 
  3629.69, 37., 29.6, 14.8, 0., 0.264, 0.77, "", "", "", "", "", "", "", "", 
  772., 32127., 59.435, 1.428, 841., 1.556, 0.019, 52.6, "samples tested", 
  "", "", "", "", "", "", "", "", "", "", 540542., 1454.433, 30.6, 4.12, 
  2.875, 15183.616, "", 164.905, 9.19, 2.1, 55., 95.803, "", 78.92, 0.74}, 
 {"MDV", "Asia", "Maldives", "2020-06-11", 1976., 14., 14.857, 8., 0., 0.143, 
  3655.59, 25.9, 27.486, 14.8, 0., 0.264, 0.79, "", "", "", "", "", "", "", 
  "", 657., 32784., 60.65, 1.215, 820., 1.517, 0.018, 55.2, "samples tested", 
  "", "", "", "", "", "", "", "", "", "", 540542., 1454.433, 30.6, 4.12, 
  2.875, 15183.616, "", 164.905, 9.19, 2.1, 55., 95.803, "", 78.92, 0.74}, 
 {"MDV", "Asia", "Maldives", "2020-06-12", 2003., 27., 17.143, 8., 0., 0.143, 
  3705.54, 49.95, 31.714, 14.8, 0., 0.264, 0.81, "", "", "", "", "", "", "", 
  "", 564., 33348., 61.694, 1.043, 767., 1.419, 0.022, 44.7, 
  "samples tested", "", "", "", "", "", "", "", "", "", "", 540542., 
  1454.433, 30.6, 4.12, 2.875, 15183.616, "", 164.905, 9.19, 2.1, 55., 
  95.803, "", 78.92, 0.74}, {"MDV", "Asia", "Maldives", "2020-06-13", 2013., 
  10., 16., 8., 0., 0., 3724.04, 18.5, 29.6, 14.8, 0., 0., 0.83, "", "", "", 
  "", "", "", "", "", 764., 34112., 63.107, 1.413, 772., 1.428, 0.021, 48.2, 
  "samples tested", "", "", "", "", "", "", "", "", "", "", 540542., 
  1454.433, 30.6, 4.12, 2.875, 15183.616, "", 164.905, 9.19, 2.1, 55., 
  95.803, "", 78.92, 0.74}, {"MDV", "Asia", "Maldives", "2020-06-14", 2035., 
  22., 18.857, 8., 0., 0., 3764.74, 40.7, 34.886, 14.8, 0., 0., 0.87, "", "", 
  "", "", "", "", "", "", 629., 34741., 64.271, 1.164, 737., 1.363, 0.026, 
  39.1, "samples tested", "", "", "", "", "", "", "", "", "", "", 540542., 
  1454.433, 30.6, 4.12, 2.875, 15183.616, "", 164.905, 9.19, 2.1, 55., 
  95.803, "", 78.92, 0.74}, {"MDV", "Asia", "Maldives", "2020-06-15", 2065., 
  30., 21.286, 8., 0., 0., 3820.24, 55.5, 39.378, 14.8, 0., 0., 0.9, "", "", 
  "", "", "", "", "", "", "", "", "", "", 762., 1.41, 0.028, 35.8, 
  "samples tested", "", "", "", "", "", "", "", "", "", "", 540542., 
  1454.433, 30.6, 4.12, 2.875, 15183.616, "", 164.905, 9.19, 2.1, 55., 
  95.803, "", 78.92, 0.74}, {"MDV", "Asia", "Maldives", "2020-06-16", 2094., 
  29., 21.714, 8., 0., 0., 3873.89, 53.65, 40.171, 14.8, 0., 0., 0.91, "", 
  "", "", "", "", "", "", "", "", 36857., 68.185, "", 786., 1.454, 0.028, 
  36.2, "samples tested", "", "", "", "", "", "", "", "", "", "", 540542., 
  1454.433, 30.6, 4.12, 2.875, 15183.616, "", 164.905, 9.19, 2.1, 55., 
  95.803, "", 78.92, 0.74}, {"MDV", "Asia", "Maldives", "2020-06-17", 2120., 
  26., 22.571, 8., 0., 0., 3921.989, 48.1, 41.757, 14.8, 0., 0., 0.91, "", 
  "", "", "", "", "", "", "", 634., 37491., 69.358, 1.173, 766., 1.417, 
  0.029, 33.9, "samples tested", "", "", "", "", "", "", "", "", "", "", 
  540542., 1454.433, 30.6, 4.12, 2.875, 15183.616, "", 164.905, 9.19, 2.1, 
  55., 95.803, "", 78.92, 0.74}, {"MDV", "Asia", "Maldives", "2020-06-18", 
  2137., 17., 23., 8., 0., 0., 3953.439, 31.45, 42.55, 14.8, 0., 0., 0.9, "", 
  "", "", "", "", "", "", "", 1132., 38623., 71.452, 2.094, 834., 1.543, 
  0.028, 36.3, "samples tested", "", "", "", "", "", "", "", "", "", "", 
  540542., 1454.433, 30.6, 4.12, 2.875, 15183.616, "", 164.905, 9.19, 2.1, 
  55., 95.803, "", 78.92, 0.74}, {"MDV", "Asia", "Maldives", "2020-06-19", 
  2150., 13., 21., 8., 0., 0., 3977.489, 24.05, 38.85, 14.8, 0., 0., 0.9, "", 
  "", "", "", "", "", "", "", "", "", "", "", 912., 1.687, 0.023, 43.4, 
  "samples tested", "", "", "", "", "", "", "", "", "", "", 540542., 
  1454.433, 30.6, 4.12, 2.875, 15183.616, "", 164.905, 9.19, 2.1, 55., 
  95.803, "", 78.92, 0.74}, {"MDV", "Asia", "Maldives", "2020-06-20", 2187., 
  37., 24.857, 8., 0., 0., 4045.939, 68.45, 45.986, 14.8, 0., 0., 0.91, "", 
  "", "", "", "", "", "", "", "", 40848., 75.569, "", 962., 1.78, 0.026, 
  38.7, "samples tested", "", "", "", "", "", "", "", "", "", "", 540542., 
  1454.433, 30.6, 4.12, 2.875, 15183.616, "", 164.905, 9.19, 2.1, 55., 
  95.803, "", 78.92, 0.74}, {"MDV", "Asia", "Maldives", "2020-06-21", 2203., 
  16., 24., 8., 0., 0., 4075.539, 29.6, 44.4, 14.8, 0., 0., 0.91, "", "", "", 
  "", "", "", "", "", 706., 41554., 76.875, 1.306, 973., 1.8, 0.025, 40.5, 
  "samples tested", "", "", "", "", "", "", "", "", "", "", 540542., 
  1454.433, 30.6, 4.12, 2.875, 15183.616, "", 164.905, 9.19, 2.1, 55., 
  95.803, "", 78.92, 0.74}, {"MDV", "Asia", "Maldives", "2020-06-22", 2217., 
  14., 21.714, 8., 0., 0., 4101.439, 25.9, 40.171, 14.8, 0., 0., 0.91, "", 
  "", "", "", "", "", "", "", 1276., 42830., 79.235, 2.361, 1004., 1.857, 
  0.022, 46.2, "samples tested", "", "", "", "", "", "", "", "", "", "", 
  540542., 1454.433, 30.6, 4.12, 2.875, 15183.616, "", 164.905, 9.19, 2.1, 
  55., 95.803, "", 78.92, 0.74}, {"MDV", "Asia", "Maldives", "2020-06-23", 
  2238., 21., 20.571, 8., 0., 0., 4140.289, 38.85, 38.057, 14.8, 0., 0., 
  0.92, "", "", "", "", "", "", "", "", 1168., 43998., 81.396, 2.161, 1020., 
  1.887, 0.02, 49.6, "samples tested", "", "", "", "", "", "", "", "", "", 
  "", 540542., 1454.433, 30.6, 4.12, 2.875, 15183.616, "", 164.905, 9.19, 
  2.1, 55., 95.803, "", 78.92, 0.74}, {"MDV", "Asia", "Maldives", 
  "2020-06-24", 2261., 23., 20.143, 8., 0., 0., 4182.839, 42.55, 37.264, 
  14.8, 0., 0., 0.92, "", "", "", "", "", "", "", "", 1187., 45185., 83.592, 
  2.196, 1099., 2.033, 0.018, 54.6, "samples tested", "", "", "", "", "", "", 
  "", "", "", "", 540542., 1454.433, 30.6, 4.12, 2.875, 15183.616, "", 
  164.905, 9.19, 2.1, 55., 95.803, "", 78.92, 0.74}, 
 {"MDV", "Asia", "Maldives", "2020-06-25", 2277., 16., 20., 8., 0., 0., 
  4212.439, 29.6, 37., 14.8, 0., 0., 0.92, "", "", "", "", "", "", "", "", 
  997., 46182., 85.436, 1.844, 1080., 1.998, 0.019, 54., "samples tested", 
  "", "", "", "", "", "", "", "", "", "", 540542., 1454.433, 30.6, 4.12, 
  2.875, 15183.616, "", 164.905, 9.19, 2.1, 55., 95.803, "", 78.92, 0.74}, 
 {"MDV", "Asia", "Maldives", "2020-06-26", 2283., 6., 19., 8., 0., 0., 
  4223.539, 11.1, 35.15, 14.8, 0., 0., 0.93, "", "", "", "", "", "", "", "", 
  709., 46891., 86.748, 1.312, 1022., 1.891, 0.019, 53.8, "samples tested", 
  "", "", "", "", "", "", "", "", "", "", 540542., 1454.433, 30.6, 4.12, 
  2.875, 15183.616, "", 164.905, 9.19, 2.1, 55., 95.803, "", 78.92, 0.74}, 
 {"MDV", "Asia", "Maldives", "2020-06-27", 2305., 22., 16.857, 8., 0., 0., 
  4264.238, 40.7, 31.186, 14.8, 0., 0., 0.95, "", "", "", "", "", "", "", "", 
  850., 47741., 88.321, 1.572, 985., 1.822, 0.017, 58.4, "samples tested", 
  "", "", "", "", "", "", "", "", "", "", 540542., 1454.433, 30.6, 4.12, 
  2.875, 15183.616, "", 164.905, 9.19, 2.1, 55., 95.803, "", 78.92, 0.74}, 
 {"MDV", "Asia", "Maldives", "2020-06-28", 2324., 19., 17.286, 8., 0., 0., 
  4299.388, 35.15, 31.978, 14.8, 0., 0., 0.98, "", "", "", "", "", "", "", 
  "", 862., 48603., 89.915, 1.595, 1007., 1.863, 0.017, 58.3, 
  "samples tested", "", "", "", "", "", "", "", "", "", "", 540542., 
  1454.433, 30.6, 4.12, 2.875, 15183.616, "", 164.905, 9.19, 2.1, 55., 
  95.803, "", 78.92, 0.74}, {"MDV", "Asia", "Maldives", "2020-06-29", 2337., 
  13., 17.143, 8., 0., 0., 4323.438, 24.05, 31.714, 14.8, 0., 0., 1.01, "", 
  "", "", "", "", "", "", "", 735., 49338., 91.275, 1.36, 930., 1.72, 0.018, 
  54.2, "samples tested", "", "", "", "", "", "", "", "", "", "", 540542., 
  1454.433, 30.6, 4.12, 2.875, 15183.616, "", 164.905, 9.19, 2.1, 55., 
  95.803, "", 78.92, 0.74}, {"MDV", "Asia", "Maldives", "2020-06-30", 2361., 
  24., 17.571, 9., 1., 0.143, 4367.838, 44.4, 32.507, 16.65, 1.85, 0.264, 
  1.04, "", "", "", "", "", "", "", "", 998., 50336., 93.121, 1.846, 905., 
  1.674, 0.019, 51.5, "samples tested", "", "", "", "", "", "", "", "", "", 
  "", 540542., 1454.433, 30.6, 4.12, 2.875, 15183.616, "", 164.905, 9.19, 
  2.1, 55., 95.803, "", 78.92, 0.74}, {"MDV", "Asia", "Maldives", 
  "2020-07-01", 2382., 21., 17.286, 9., 0., 0.143, 4406.688, 38.85, 31.978, 
  16.65, 0., 0.264, 1.06, "", "", "", "", "", "", "", "", 1240., 51576., 
  95.415, 2.294, 913., 1.689, 0.019, 52.8, "samples tested", "", "", "", "", 
  "", "", "", "", "", "", 540542., 1454.433, 30.6, 4.12, 2.875, 15183.616, 
  "", 164.905, 9.19, 2.1, 55., 95.803, "", 78.92, 0.74}, 
 {"MDV", "Asia", "Maldives", "2020-07-02", 2400., 18., 17.571, 10., 1., 
  0.286, 4439.988, 33.3, 32.507, 18.5, 1.85, 0.529, 1.07, "", "", "", "", "", 
  "", "", "", 1386., 52962., 97.979, 2.564, 969., 1.793, 0.018, 55.1, 
  "samples tested", "", "", "", "", "", "", "", "", "", "", 540542., 
  1454.433, 30.6, 4.12, 2.875, 15183.616, "", 164.905, 9.19, 2.1, 55., 
  95.803, "", 78.92, 0.74}, {"MDV", "Asia", "Maldives", "2020-07-03", 2410., 
  10., 18.143, 10., 0., 0.286, 4458.488, 18.5, 33.564, 18.5, 0., 0.529, 1.1, 
  "", "", "", "", "", "", "", "", 905., 53867., 99.654, 1.674, 997., 1.844, 
  0.018, 55., "samples tested", "", "", "", "", "", "", "", "", "", "", 
  540542., 1454.433, 30.6, 4.12, 2.875, 15183.616, "", 164.905, 9.19, 2.1, 
  55., 95.803, "", 78.92, 0.74}, {"MDV", "Asia", "Maldives", "2020-07-04", 
  2435., 25., 18.571, 10., 0., 0.286, 4504.738, 46.25, 34.357, 18.5, 0., 
  0.529, 1.14, "", "", "", "", "", "", "", "", 1378., 55245., 102.203, 2.549, 
  1072., 1.983, 0.017, 57.7, "samples tested", "", "", "", "", "", "", "", 
  "", "", "", 540542., 1454.433, 30.6, 4.12, 2.875, 15183.616, "", 164.905, 
  9.19, 2.1, 55., 95.803, "", 78.92, 0.74}, {"MDV", "Asia", "Maldives", 
  "2020-07-05", 2468., 33., 20.571, 11., 1., 0.429, 4565.788, 61.05, 38.057, 
  20.35, 1.85, 0.793, 1.18, "", "", "", "", "", "", "", "", 893., 56138., 
  103.855, 1.652, 1076., 1.991, 0.019, 52.3, "samples tested", "", "", "", 
  "", "", "", "", "", "", "", 540542., 1454.433, 30.6, 4.12, 2.875, 
  15183.616, "", 164.905, 9.19, 2.1, 55., 95.803, "", 78.92, 0.74}, 
 {"MDV", "Asia", "Maldives", "2020-07-06", 2491., 23., 22., 12., 1., 0.571, 
  4608.338, 42.55, 40.7, 22.2, 1.85, 1.057, 1.21, "", "", "", "", "", "", "", 
  "", 778., 56916., 105.294, 1.439, 1083., 2.004, 0.02, 49.2, 
  "samples tested", "", "", "", "", "", "", "", "", "", "", 540542., 
  1454.433, 30.6, 4.12, 2.875, 15183.616, "", 164.905, 9.19, 2.1, 55., 
  95.803, "", 78.92, 0.74}, {"MDV", "Asia", "Maldives", "2020-07-07", 2501., 
  10., 20., 12., 0., 0.429, 4626.838, 18.5, 37., 22.2, 0., 0.793, 1.23, "", 
  "", "", "", "", "", "", "", 695., 57611., 106.58, 1.286, 1039., 1.922, 
  0.019, 52., "samples tested", "", "", "", "", "", "", "", "", "", "", 
  540542., 1454.433, 30.6, 4.12, 2.875, 15183.616, "", 164.905, 9.19, 2.1, 
  55., 95.803, "", 78.92, 0.74}, {"MDV", "Asia", "Maldives", "2020-07-08", 
  2517., 16., 19.286, 13., 1., 0.571, 4656.437, 29.6, 35.678, 24.05, 1.85, 
  1.057, 1.28, "", "", "", "", "", "", "", "", 972., 58583., 108.378, 1.798, 
  1001., 1.852, 0.019, 51.9, "samples tested", "", "", "", "", "", "", "", 
  "", "", "", 540542., 1454.433, 30.6, 4.12, 2.875, 15183.616, "", 164.905, 
  9.19, 2.1, 55., 95.803, "", 78.92, 0.74}, {"MDV", "Asia", "Maldives", 
  "2020-07-09", 2553., 36., 21.857, 13., 0., 0.429, 4723.037, 66.6, 40.436, 
  24.05, 0., 0.793, 1.34, "", "", "", "", "", "", "", "", 947., 59530., 
  110.13, 1.752, 938., 1.735, 0.023, 42.9, "samples tested", "", "", "", "", 
  "", "", "", "", "", "", 540542., 1454.433, 30.6, 4.12, 2.875, 15183.616, 
  "", 164.905, 9.19, 2.1, 55., 95.803, "", 78.92, 0.74}, 
 {"MDV", "Asia", "Maldives", "2020-07-10", 2617., 64., 29.571, 13., 0., 
  0.429, 4841.437, 118.4, 54.707, 24.05, 0., 0.793, 1.38, "", "", "", "", "", 
  "", "", "", 451., 59981., 110.965, 0.834, 873., 1.615, 0.034, 29.5, 
  "samples tested", "", "", "", "", "", "", "", "", "", "", 540542., 
  1454.433, 30.6, 4.12, 2.875, 15183.616, "", 164.905, 9.19, 2.1, 55., 
  95.803, "", 78.92, 0.74}, {"MDV", "Asia", "Maldives", "2020-07-11", 2664., 
  47., 32.714, 13., 0., 0.429, 4928.387, 86.95, 60.521, 24.05, 0., 0.793, 
  1.38, "", "", "", "", "", "", "", "", 236., 60217., 111.401, 0.437, 710., 
  1.313, 0.046, 21.7, "samples tested", "", "", "", "", "", "", "", "", "", 
  "", 540542., 1454.433, 30.6, 4.12, 2.875, 15183.616, "", 164.905, 9.19, 
  2.1, 55., 95.803, "", 78.92, 0.74}, {"MDV", "Asia", "Maldives", 
  "2020-07-12", 2731., 67., 37.571, 13., 0., 0.286, 5052.336, 123.95, 69.507, 
  24.05, 0., 0.529, 1.36, "", "", "", "", "", "", "", "", 1602., 61819., 
  114.365, 2.964, 812., 1.502, 0.046, 21.6, "samples tested", "", "", "", "", 
  "", "", "", "", "", "", 540542., 1454.433, 30.6, 4.12, 2.875, 15183.616, 
  "", 164.905, 9.19, 2.1, 55., 95.803, "", 78.92, 0.74}, 
 {"MDV", "Asia", "Maldives", "2020-07-13", 2762., 31., 38.714, 13., 0., 
  0.143, 5109.686, 57.35, 71.621, 24.05, 0., 0.264, 1.32, "", "", "", "", "", 
  "", "", "", 948., 62767., 116.119, 1.754, 836., 1.547, 0.046, 21.6, 
  "samples tested", "", "", "", "", "", "", "", "", "", "", 540542., 
  1454.433, 30.6, 4.12, 2.875, 15183.616, "", 164.905, 9.19, 2.1, 55., 
  95.803, "", 78.92, 0.74}, {"MDV", "Asia", "Maldives", "2020-07-14", 2801., 
  39., 42.857, 14., 1., 0.286, 5181.836, 72.15, 79.286, 25.9, 1.85, 0.529, 
  1.29, "", "", "", "", "", "", "", "", 792., 63559., 117.584, 1.465, 850., 
  1.572, 0.05, 19.8, "samples tested", "", "", "", "", "", "", "", "", "", 
  "", 540542., 1454.433, 30.6, 4.12, 2.875, 15183.616, "", 164.905, 9.19, 
  2.1, 55., 95.803, "", 78.92, 0.74}, {"MDV", "Asia", "Maldives", 
  "2020-07-15", 2831., 30., 44.857, 14., 0., 0.143, 5237.336, 55.5, 82.985, 
  25.9, 0., 0.264, 1.26, "", "", "", "", "", "", "", "", 680., 64239., 
  118.842, 1.258, 808., 1.495, 0.056, 18., "samples tested", "", "", "", "", 
  "", "", "", "", "", "", 540542., 1454.433, 30.6, 4.12, 2.875, 15183.616, 
  "", 164.905, 9.19, 2.1, 55., 95.803, "", 78.92, 0.74}, 
 {"MDV", "Asia", "Maldives", "2020-07-16", 2899., 68., 49.429, 15., 1., 
  0.286, 5363.136, 125.8, 91.443, 27.75, 1.85, 0.529, 1.25, "", "", "", "", 
  "", "", "", "", 937., 65176., 120.575, 1.733, 807., 1.493, 0.061, 16.3, 
  "samples tested", "", "", "", "", "", "", "", "", "", "", 540542., 
  1454.433, 30.6, 4.12, 2.875, 15183.616, "", 164.905, 9.19, 2.1, 55., 
  95.803, "", 78.92, 0.74}, {"MDV", "Asia", "Maldives", "2020-07-17", 2913., 
  14., 42.286, 15., 0., 0.286, 5389.035, 25.9, 78.228, 27.75, 0., 0.529, 
  1.22, "", "", "", "", "", "", "", "", 623., 65799., 121.728, 1.153, 831., 
  1.537, 0.051, 19.7, "samples tested", "", "", "", "", "", "", "", "", "", 
  "", 540542., 1454.433, 30.6, 4.12, 2.875, 15183.616, "", 164.905, 9.19, 
  2.1, 55., 95.803, "", 78.92, 0.74}, {"MDV", "Asia", "Maldives", 
  "2020-07-18", 2930., 17., 38., 15., 0., 0.286, 5420.485, 31.45, 70.3, 
  27.75, 0., 0.529, 1.21, "", "", "", "", "", "", "", "", 807., 66606., 
  123.221, 1.493, 913., 1.689, 0.042, 24., "samples tested", "", "", "", "", 
  "", "", "", "", "", "", 540542., 1454.433, 30.6, 4.12, 2.875, 15183.616, 
  "", 164.905, 9.19, 2.1, 55., 95.803, "", 78.92, 0.74}, 
 {"MDV", "Asia", "Maldives", "2020-07-19", 2966., 36., 33.571, 15., 0., 
  0.286, 5487.085, 66.6, 62.107, 27.75, 0., 0.529, 1.23, "", "", "", "", "", 
  "", "", "", 658., 67264., 124.438, 1.217, 778., 1.439, 0.043, 23.2, 
  "samples tested", "", "", "", "", "", "", "", "", "", "", 540542., 
  1454.433, 30.6, 4.12, 2.875, 15183.616, "", 164.905, 9.19, 2.1, 55., 
  95.803, "", 78.92, 0.74}, {"MDV", "Asia", "Maldives", "2020-07-20", 2999., 
  33., 33.857, 15., 0., 0.286, 5548.135, 61.05, 62.636, 27.75, 0., 0.529, 
  1.26, "", "", "", "", "", "", "", "", 721., 67985., 125.772, 1.334, 745., 
  1.378, 0.045, 22., "samples tested", "", "", "", "", "", "", "", "", "", 
  "", 540542., 1454.433, 30.6, 4.12, 2.875, 15183.616, "", 164.905, 9.19, 
  2.1, 55., 95.803, "", 78.92, 0.74}, {"MDV", "Asia", "Maldives", 
  "2020-07-21", 3044., 45., 34.714, 15., 0., 0.143, 5631.385, 83.25, 64.221, 
  27.75, 0., 0.264, 1.29, "", "", "", "", "", "", "", "", 711., 68696., 
  127.087, 1.315, 734., 1.358, 0.047, 21.1, "samples tested", "", "", "", "", 
  "", "", "", "", "", "", 540542., 1454.433, 30.6, 4.12, 2.875, 15183.616, 
  "", 164.905, 9.19, 2.1, 55., 95.803, "", 78.92, 0.74}, 
 {"MDV", "Asia", "Maldives", "2020-07-22", 3103., 59., 38.857, 15., 0., 
  0.143, 5740.535, 109.15, 71.886, 27.75, 0., 0.264, 1.32, "", "", "", "", 
  "", "", "", "", 674., 69370., 128.334, 1.247, 733., 1.356, 0.053, 18.9, 
  "samples tested", "", "", "", "", "", "", "", "", "", "", 540542., 
  1454.433, 30.6, 4.12, 2.875, 15183.616, "", 164.905, 9.19, 2.1, 55., 
  95.803, "", 78.92, 0.74}, {"MDV", "Asia", "Maldives", "2020-07-23", 3120., 
  17., 31.571, 15., 0., 0., 5771.984, 31.45, 58.407, 27.75, 0., 0., 1.34, "", 
  "", "", "", "", "", "", "", 680., 70050., 129.592, 1.258, 696., 1.288, 
  0.045, 22., "samples tested", "", "", "", "", "", "", "", "", "", "", 
  540542., 1454.433, 30.6, 4.12, 2.875, 15183.616, "", 164.905, 9.19, 2.1, 
  55., 95.803, "", 78.92, 0.74}, {"MDV", "Asia", "Maldives", "2020-07-24", 
  3175., 55., 37.429, 15., 0., 0., 5873.734, 101.75, 69.243, 27.75, 0., 0., 
  1.39, "", "", "", "", "", "", "", "", 795., 70845., 131.063, 1.471, 721., 
  1.334, 0.052, 19.3, "samples tested", "", "", "", "", "", "", "", "", "", 
  "", 540542., 1454.433, 30.6, 4.12, 2.875, 15183.616, "", 164.905, 9.19, 
  2.1, 55., 95.803, "", 78.92, 0.74}, {"MDV", "Asia", "Maldives", 
  "2020-07-25", 3252., 77., 46., 15., 0., 0., 6016.184, 142.45, 85.1, 27.75, 
  0., 0., 1.43, "", "", "", "", "", "", "", "", 1129., 71974., 133.152, 
  2.089, 767., 1.419, 0.06, 16.7, "samples tested", "", "", "", "", "", "", 
  "", "", "", "", 540542., 1454.433, 30.6, 4.12, 2.875, 15183.616, "", 
  164.905, 9.19, 2.1, 55., 95.803, "", 78.92, 0.74}, 
 {"MDV", "Asia", "Maldives", "2020-07-26", 3302., 50., 48., 15., 0., 0., 
  6108.684, 92.5, 88.8, 27.75, 0., 0., 1.45, "", "", "", "", "", "", "", "", 
  987., 72961., 134.977, 1.826, 814., 1.506, 0.059, 17., "samples tested", 
  "", "", "", "", "", "", "", "", "", "", 540542., 1454.433, 30.6, 4.12, 
  2.875, 15183.616, "", 164.905, 9.19, 2.1, 55., 95.803, "", 78.92, 0.74}, 
 {"MDV", "Asia", "Maldives", "2020-07-27", 3369., 67., 52.857, 15., 0., 0., 
  6232.633, 123.95, 97.785, 27.75, 0., 0., 1.5, "", "", "", "", "", "", "", 
  "", 1146., 74107., 137.098, 2.12, 875., 1.619, 0.06, 16.6, 
  "samples tested", "", "", "", "", "", "", "", "", "", "", 540542., 
  1454.433, 30.6, 4.12, 2.875, 15183.616, "", 164.905, 9.19, 2.1, 55., 
  95.803, "", 78.92, 0.74}, {"MDV", "Asia", "Maldives", "2020-07-28", 3506., 
  137., 66., 15., 0., 0., 6486.082, 253.449, 122.1, 27.75, 0., 0., 1.53, "", 
  "", "", "", "", "", "", "", 1443., 75550., 139.767, 2.67, 979., 1.811, 
  0.067, 14.8, "samples tested", "", "", "", "", "", "", "", "", "", "", 
  540542., 1454.433, 30.6, 4.12, 2.875, 15183.616, "", 164.905, 9.19, 2.1, 
  55., 95.803, "", 78.92, 0.74}, {"MDV", "Asia", "Maldives", "2020-07-29", 
  3567., 61., 66.286, 15., 0., 0., 6598.932, 112.85, 122.628, 27.75, 0., 0., 
  1.52, "", "", "", "", "", "", "", "", 1387., 76937., 142.333, 2.566, 1081., 
  2., 0.061, 16.3, "samples tested", "", "", "", "", "", "", "", "", "", "", 
  540542., 1454.433, 30.6, 4.12, 2.875, 15183.616, "", 164.905, 9.19, 2.1, 
  55., 95.803, "", 78.92, 0.74}, {"MDV", "Asia", "Maldives", "2020-07-30", 
  3719., 152., 85.571, 16., 1., 0.143, 6880.131, 281.199, 158.307, 29.6, 
  1.85, 0.264, 1.53, "", "", "", "", "", "", "", "", 1103., 78040., 144.374, 
  2.041, 1141., 2.111, 0.075, 13.3, "samples tested", "", "", "", "", "", "", 
  "", "", "", "", 540542., 1454.433, 30.6, 4.12, 2.875, 15183.616, "", 
  164.905, 9.19, 2.1, 55., 95.803, "", 78.92, 0.74}, 
 {"MDV", "Asia", "Maldives", "2020-07-31", 3793., 74., 88.286, 16., 0., 
  0.143, 7017.031, 136.9, 163.328, 29.6, 0., 0.264, 1.51, "", "", "", "", "", 
  "", "", "", 860., 78900., 145.965, 1.591, 1151., 2.129, 0.077, 13., 
  "samples tested", "", "", "", "", "", "", "", "", "", "", 540542., 
  1454.433, 30.6, 4.12, 2.875, 15183.616, "", 164.905, 9.19, 2.1, 55., 
  95.803, "", 78.92, 0.74}, {"MDV", "Asia", "Maldives", "2020-08-01", 3949., 
  156., 99.571, 17., 1., 0.286, 7305.63, 288.599, 184.207, 31.45, 1.85, 
  0.529, 1.5, "", "", "", "", "", "", "", "", 917., 79817., 147.661, 1.696, 
  1120., 2.072, 0.089, 11.2, "samples tested", "", "", "", "", "", "", "", 
  "", "", "", 540542., 1454.433, 30.6, 4.12, 2.875, 15183.616, "", 164.905, 
  9.19, 2.1, 55., 95.803, "", 78.92, 0.74}, {"MDV", "Asia", "Maldives", 
  "2020-08-02", 4164., 215., 123.143, 18., 1., 0.429, 7703.379, 397.749, 
  227.814, 33.3, 1.85, 0.793, 1.47, "", "", "", "", "", "", "", "", 1182., 
  80999., 149.848, 2.187, 1148., 2.124, 0.107, 9.3, "samples tested", "", "", 
  "", "", "", "", "", "", "", "", 540542., 1454.433, 30.6, 4.12, 2.875, 
  15183.616, "", 164.905, 9.19, 2.1, 55., 95.803, "", 78.92, 0.74}, 
 {"MDV", "Asia", "Maldives", "2020-08-03", 4293., 129., 132., 18., 0., 0.429, 
  7942.029, 238.649, 244.199, 33.3, 0., 0.793, 1.42, "", "", "", "", "", "", 
  "", "", 1209., 82208., 152.084, 2.237, 1157., 2.14, 0.114, 8.8, 
  "samples tested", "", "", "", "", "", "", "", "", "", "", 540542., 
  1454.433, 30.6, 4.12, 2.875, 15183.616, "", 164.905, 9.19, 2.1, 55., 
  95.803, "", 78.92, 0.74}, {"MDV", "Asia", "Maldives", "2020-08-04", 4446., 
  153., 134.286, 19., 1., 0.571, 8225.078, 283.049, 248.428, 35.15, 1.85, 
  1.057, 1.36, "", "", "", "", "", "", "", "", 907., 83115., 153.762, 1.678, 
  1081., 2., 0.124, 8., "samples tested", "", "", "", "", "", "", "", "", "", 
  "", 540542., 1454.433, 30.6, 4.12, 2.875, 15183.616, "", 164.905, 9.19, 
  2.1, 55., 95.803, "", 78.92, 0.74}, {"MDV", "Asia", "Maldives", 
  "2020-08-05", 4594., 148., 146.714, 19., 0., 0.571, 8498.877, 273.799, 
  271.421, 35.15, 0., 1.057, 1.3, "", "", "", "", "", "", "", "", 1029., 
  84144., 155.666, 1.904, 1030., 1.905, 0.142, 7., "samples tested", "", "", 
  "", "", "", "", "", "", "", "", 540542., 1454.433, 30.6, 4.12, 2.875, 
  15183.616, "", 164.905, 9.19, 2.1, 55., 95.803, "", 78.92, 0.74}, 
 {"MDV", "Asia", "Maldives", "2020-08-06", 4680., 86., 137.286, 19., 0., 
  0.429, 8657.977, 159.1, 253.978, 35.15, 0., 0.793, 1.25, "", "", "", "", 
  "", "", "", "", 1443., 85587., 158.336, 2.67, 1078., 1.994, 0.127, 7.9, 
  "samples tested", "", "", "", "", "", "", "", "", "", "", 540542., 
  1454.433, 30.6, 4.12, 2.875, 15183.616, "", 164.905, 9.19, 2.1, 55., 
  95.803, "", 78.92, 0.74}, {"MDV", "Asia", "Maldives", "2020-08-07", 4769., 
  89., 139.429, 19., 0., 0.429, 8822.626, 164.65, 257.942, 35.15, 0., 0.793, 
  1.21, "", "", "", "", "", "", "", "", 1064., 86651., 160.304, 1.968, 1107., 
  2.048, 0.126, 7.9, "samples tested", "", "", "", "", "", "", "", "", "", 
  "", 540542., 1454.433, 30.6, 4.12, 2.875, 15183.616, "", 164.905, 9.19, 
  2.1, 55., 95.803, "", 78.92, 0.74}, {"MDV", "Asia", "Maldives", 
  "2020-08-08", 4898., 129., 135.571, 19., 0., 0.286, 9061.276, 238.649, 
  250.806, 35.15, 0., 0.529, 1.18, "", "", "", "", "", "", "", "", 981., 
  87632., 162.119, 1.815, 1116., 2.065, 0.121, 8.2, "samples tested", "", "", 
  "", "", "", "", "", "", "", "", 540542., 1454.433, 30.6, 4.12, 2.875, 
  15183.616, "", 164.905, 9.19, 2.1, 55., 95.803, "", 78.92, 0.74}, 
 {"MDV", "Asia", "Maldives", "2020-08-09", 5041., 143., 125.286, 19., 0., 
  0.143, 9325.825, 264.549, 231.778, 35.15, 0., 0.264, 1.16, "", "", "", "", 
  "", "", "", "", 760., 88392., 163.525, 1.406, 1056., 1.954, 0.119, 8.4, 
  "samples tested", "", "", "", "", "", "", "", "", "", "", 540542., 
  1454.433, 30.6, 4.12, 2.875, 15183.616, "", 164.905, 9.19, 2.1, 55., 
  95.803, "", 78.92, 0.74}, {"MDV", "Asia", "Maldives", "2020-08-10", 5157., 
  116., 123.429, 19., 0., 0.143, 9540.424, 214.599, 228.342, 35.15, 0., 
  0.264, 1.13, "", "", "", "", "", "", "", "", 1163., 89555., 165.676, 2.152, 
  1050., 1.942, 0.118, 8.5, "samples tested", "", "", "", "", "", "", "", "", 
  "", "", 540542., 1454.433, 30.6, 4.12, 2.875, 15183.616, "", 164.905, 9.19, 
  2.1, 55., 95.803, "", 78.92, 0.74}, {"MDV", "Asia", "Maldives", 
  "2020-08-11", 5223., 66., 111., 20., 1., 0.143, 9662.524, 122.1, 205.349, 
  37., 1.85, 0.264, 1.11, "", "", "", "", "", "", "", "", 1149., 90704., 
  167.802, 2.126, 1084., 2.005, 0.102, 9.8, "samples tested", "", "", "", "", 
  "", "", "", "", "", "", 540542., 1454.433, 30.6, 4.12, 2.875, 15183.616, 
  "", 164.905, 9.19, 2.1, 55., 95.803, "", 78.92, 0.74}, 
 {"MDV", "Asia", "Maldives", "2020-08-12", 5366., 143., 110.286, 21., 1., 
  0.286, 9927.073, 264.549, 204.028, 38.85, 1.85, 0.529, 1.11, "", "", "", 
  "", "", "", "", "", 1199., 91903., 170.02, 2.218, 1108., 2.05, 0.1, 10., 
  "samples tested", "", "", "", "", "", "", "", "", "", "", 540542., 
  1454.433, 30.6, 4.12, 2.875, 15183.616, "", 164.905, 9.19, 2.1, 55., 
  95.803, "", 78.92, 0.74}, {"MDV", "Asia", "Maldives", "2020-08-13", 5494., 
  128., 116.286, 21., 0., 0.286, 10163.873, 236.799, 215.128, 38.85, 0., 
  0.529, 1.1, "", "", "", "", "", "", "", "", 1195., 93098., 172.231, 2.211, 
  1073., 1.985, 0.108, 9.2, "samples tested", "", "", "", "", "", "", "", "", 
  "", "", 540542., 1454.433, 30.6, 4.12, 2.875, 15183.616, "", 164.905, 9.19, 
  2.1, 55., 95.803, "", 78.92, 0.74}, {"MDV", "Asia", "Maldives", 
  "2020-08-14", 5572., 78., 114.714, 22., 1., 0.429, 10308.172, 144.3, 
  212.221, 40.7, 1.85, 0.793, 1.09, "", "", "", "", "", "", "", "", 949., 
  94047., 173.986, 1.756, 1057., 1.955, 0.109, 9.2, "samples tested", "", "", 
  "", "", "", "", "", "", "", "", 540542., 1454.433, 30.6, 4.12, 2.875, 
  15183.616, "", 164.905, 9.19, 2.1, 55., 95.803, "", 78.92, 0.74}, 
 {"MDV", "Asia", "Maldives", "2020-08-15", 5679., 107., 111.571, 22., 0., 
  0.429, 10506.122, 197.949, 206.407, 40.7, 0., 0.793, 1.09, "", "", "", "", 
  "", "", "", "", 818., 94865., 175.5, 1.513, 1033., 1.911, 0.108, 9.3, 
  "samples tested", "", "", "", "", "", "", "", "", "", "", 540542., 
  1454.433, 30.6, 4.12, 2.875, 15183.616, "", 164.905, 9.19, 2.1, 55., 
  95.803, "", 78.92, 0.74}, {"MDV", "Asia", "Maldives", "2020-08-16", 5785., 
  106., 106.286, 22., 0., 0.429, 10702.221, 196.099, 196.628, 40.7, 0., 
  0.793, 1.09, "", "", "", "", "", "", "", "", 1310., 96175., 177.923, 2.423, 
  1112., 2.057, 0.096, 10.5, "samples tested", "", "", "", "", "", "", "", 
  "", "", "", 540542., 1454.433, 30.6, 4.12, 2.875, 15183.616, "", 164.905, 
  9.19, 2.1, 55., 95.803, "", 78.92, 0.74}, {"MDV", "Asia", "Maldives", 
  "2020-08-17", 5909., 124., 107.429, 23., 1., 0.571, 10931.62, 229.399, 
  198.742, 42.55, 1.85, 1.057, 1.1, "", "", "", "", "", "", "", "", 1036., 
  97211., 179.84, 1.917, 1094., 2.024, 0.098, 10.2, "samples tested", "", "", 
  "", "", "", "", "", "", "", "", 540542., 1454.433, 30.6, 4.12, 2.875, 
  15183.616, "", 164.905, 9.19, 2.1, 55., 95.803, "", 78.92, 0.74}, 
 {"MDV", "Asia", "Maldives", "2020-08-18", 6079., 170., 122.286, 24., 1., 
  0.571, 11246.12, 314.499, 226.228, 44.4, 1.85, 1.057, 1.11, "", "", "", "", 
  "", "", "", "", 964., 98175., 181.623, 1.783, 1067., 1.974, 0.115, 8.7, 
  "samples tested", "", "", "", "", "", "", "", "", "", "", 540542., 
  1454.433, 30.6, 4.12, 2.875, 15183.616, "", 164.905, 9.19, 2.1, 55., 
  95.803, "", 78.92, 0.74}, {"MDV", "Asia", "Maldives", "2020-08-19", 6225., 
  146., 122.714, 24., 0., 0.429, 11516.219, 270.099, 227.021, 44.4, 0., 
  0.793, 1.11, "", "", "", "", "", "", "", "", 1125., 99300., 183.705, 2.081, 
  1057., 1.955, 0.116, 8.6, "samples tested", "", "", "", "", "", "", "", "", 
  "", "", 540542., 1454.433, 30.6, 4.12, 2.875, 15183.616, "", 164.905, 9.19, 
  2.1, 55., 95.803, "", 78.92, 0.74}, {"MDV", "Asia", "Maldives", 
  "2020-08-20", 6370., 145., 125.143, 24., 0., 0.429, 11784.468, 268.249, 
  231.514, 44.4, 0., 0.793, 1.1, "", "", "", "", "", "", "", "", 933., 
  100233., 185.431, 1.726, 1019., 1.885, 0.123, 8.1, "samples tested", "", 
  "", "", "", "", "", "", "", "", "", 540542., 1454.433, 30.6, 4.12, 2.875, 
  15183.616, "", 164.905, 9.19, 2.1, 55., 95.803, "", 78.92, 0.74}, 
 {"MDV", "Asia", "Maldives", "2020-08-21", 6564., 194., 141.714, 26., 2., 
  0.571, 12143.367, 358.899, 262.171, 48.1, 3.7, 1.057, 1.09, "", "", "", "", 
  "", "", "", "", 1497., 101730., 188.2, 2.769, 1098., 2.031, 0.129, 7.7, 
  "samples tested", "", "", "", "", "", "", "", "", "", "", 540542., 
  1454.433, 30.6, 4.12, 2.875, 15183.616, "", 164.905, 9.19, 2.1, 55., 
  95.803, "", 78.92, 0.74}, {"MDV", "Asia", "Maldives", "2020-08-22", 6660., 
  96., 140.143, 26., 0., 0.571, 12320.967, 177.6, 259.264, 48.1, 0., 1.057, 
  1.07, "", "", "", "", "", "", "", "", 952., 102682., 189.961, 1.761, 1117., 
  2.066, 0.125, 8., "samples tested", "", "", "", "", "", "", "", "", "", "", 
  540542., 1454.433, 30.6, 4.12, 2.875, 15183.616, "", 164.905, 9.19, 2.1, 
  55., 95.803, "", 78.92, 0.74}, {"MDV", "Asia", "Maldives", "2020-08-23", 
  6779., 119., 142., 26., 0., 0.571, 12541.116, 220.149, 262.699, 48.1, 0., 
  1.057, 1.05, "", "", "", "", "", "", "", "", 972., 103654., 191.759, 1.798, 
  1068., 1.976, 0.133, 7.5, "samples tested", "", "", "", "", "", "", "", "", 
  "", "", 540542., 1454.433, 30.6, 4.12, 2.875, 15183.616, "", 164.905, 9.19, 
  2.1, 55., 95.803, "", 78.92, 0.74}, {"MDV", "Asia", "Maldives", 
  "2020-08-24", 6912., 133., 143.286, 27., 1., 0.571, 12787.165, 246.049, 
  265.078, 49.95, 1.85, 1.057, 1.04, "", "", "", "", "", "", "", "", 977., 
  104631., 193.567, 1.807, 1060., 1.961, 0.135, 7.4, "samples tested", "", 
  "", "", "", "", "", "", "", "", "", 540542., 1454.433, 30.6, 4.12, 2.875, 
  15183.616, "", 164.905, 9.19, 2.1, 55., 95.803, "", 78.92, 0.74}, 
 {"MDV", "Asia", "Maldives", "2020-08-25", 7047., 135., 138.286, 28., 1., 
  0.571, 13036.915, 249.749, 255.828, 51.8, 1.85, 1.057, 1.03, "", "", "", 
  "", "", "", "", "", 1224., 105855., 195.831, 2.264, 1097., 2.029, 0.126, 
  7.9, "samples tested", "", "", "", "", "", "", "", "", "", "", 540542., 
  1454.433, 30.6, 4.12, 2.875, 15183.616, "", 164.905, 9.19, 2.1, 55., 
  95.803, "", 78.92, 0.74}, {"MDV", "Asia", "Maldives", "2020-08-26", 7225., 
  178., 142.857, 28., 0., 0.571, 13366.214, 329.299, 264.285, 51.8, 0., 
  1.057, 1.02, "", "", "", "", "", "", "", "", 1054., 106909., 197.781, 1.95, 
  1087., 2.011, 0.131, 7.6, "samples tested", "", "", "", "", "", "", "", "", 
  "", "", 540542., 1454.433, 30.6, 4.12, 2.875, 15183.616, "", 164.905, 9.19, 
  2.1, 55., 95.803, "", 78.92, 0.74}, {"MDV", "Asia", "Maldives", 
  "2020-08-27", 7329., 104., 137., 28., 0., 0.571, 13558.613, 192.399, 
  253.449, 51.8, 0., 1.057, 1.01, "", "", "", "", "", "", "", "", 1190., 
  108099., 199.983, 2.201, 1124., 2.079, 0.122, 8.2, "samples tested", "", 
  "", "", "", "", "", "", "", "", "", 540542., 1454.433, 30.6, 4.12, 2.875, 
  15183.616, "", 164.905, 9.19, 2.1, 55., 95.803, "", 78.92, 0.74}, 
 {"MDV", "Asia", "Maldives", "2020-08-28", 7469., 140., 129.286, 28., 0., 
  0.286, 13817.613, 258.999, 239.178, 51.8, 0., 0.529, 1., "", "", "", "", 
  "", "", "", "", 1021., 109120., 201.871, 1.889, 1056., 1.954, 0.122, 8.2, 
  "samples tested", "", "", "", "", "", "", "", "", "", "", 540542., 
  1454.433, 30.6, 4.12, 2.875, 15183.616, "", 164.905, 9.19, 2.1, 55., 
  95.803, "", 78.92, 0.74}, {"MDV", "Asia", "Maldives", "2020-08-29", 7578., 
  109., 131.143, 28., 0., 0.286, 14019.262, 201.649, 242.614, 51.8, 0., 
  0.529, 0.98, "", "", "", "", "", "", "", "", 1129., 110249., 203.96, 2.089, 
  1081., 2., 0.121, 8.2, "samples tested", "", "", "", "", "", "", "", "", 
  "", "", 540542., 1454.433, 30.6, 4.12, 2.875, 15183.616, "", 164.905, 9.19, 
  2.1, 55., 95.803, "", 78.92, 0.74}, {"MDV", "Asia", "Maldives", 
  "2020-08-30", 7667., 89., 126.857, 28., 0., 0.286, 14183.912, 164.65, 
  234.685, 51.8, 0., 0.529, 0.98, "", "", "", "", "", "", "", "", 1489., 
  111738., 206.715, 2.755, 1155., 2.137, 0.11, 9.1, "samples tested", "", "", 
  "", "", "", "", "", "", "", "", 540542., 1454.433, 30.6, 4.12, 2.875, 
  15183.616, "", 164.905, 9.19, 2.1, 55., 95.803, "", 78.92, 0.74}, 
 {"MDV", "Asia", "Maldives", "2020-08-31", 7804., 137., 127.429, 28., 0., 
  0.143, 14437.361, 253.449, 235.742, 51.8, 0., 0.264, 0.98, "", "", "", "", 
  "", "", "", "", 1189., 112927., 208.914, 2.2, 1185., 2.192, 0.108, 9.3, 
  "samples tested", "", "", "", "", "", "", "", "", "", "", 540542., 
  1454.433, 30.6, 4.12, 2.875, 15183.616, "", 164.905, 9.19, 2.1, 55., 
  95.803, "", 78.92, 0.74}, {"MDV", "Asia", "Maldives", "2020-09-01", 8003., 
  199., 136.571, 29., 1., 0.143, 14805.51, 368.149, 252.656, 53.65, 1.85, 
  0.264, 0.97, "", "", "", "", "", "", "", "", 958., 113885., 210.687, 1.772, 
  1147., 2.122, 0.119, 8.4, "samples tested", "", "", "", "", "", "", "", "", 
  "", "", 540542., 1454.433, 30.6, 4.12, 2.875, 15183.616, "", 164.905, 9.19, 
  2.1, 55., 95.803, "", 78.92, 0.74}, {"MDV", "Asia", "Maldives", 
  "2020-09-02", 8140., 137., 130.714, 29., 0., 0.143, 15058.959, 253.449, 
  241.821, 53.65, 0., 0.264, 0.95, "", "", "", "", "", "", "", "", 1842., 
  115727., 214.094, 3.408, 1260., 2.331, 0.104, 9.6, "samples tested", "", 
  "", "", "", "", "", "", "", "", "", 540542., 1454.433, 30.6, 4.12, 2.875, 
  15183.616, "", 164.905, 9.19, 2.1, 55., 95.803, "", 78.92, 0.74}, 
 {"MDV", "Asia", "Maldives", "2020-09-03", 8281., 141., 136., 29., 0., 0.143, 
  15319.809, 260.849, 251.599, 53.65, 0., 0.264, 0.93, "", "", "", "", "", 
  "", "", "", 1337., 117064., 216.568, 2.473, 1281., 2.37, 0.106, 9.4, 
  "samples tested", "", "", "", "", "", "", "", "", "", "", 540542., 
  1454.433, 30.6, 4.12, 2.875, 15183.616, "", 164.905, 9.19, 2.1, 55., 
  95.803, "", 78.92, 0.74}, {"MDV", "Asia", "Maldives", "2020-09-04", 8361., 
  80., 127.429, 29., 0., 0.143, 15467.808, 148., 235.742, 53.65, 0., 0.264, 
  0.9, "", "", "", "", "", "", "", "", 1320., 118384., 219.01, 2.442, 1323., 
  2.448, 0.096, 10.4, "samples tested", "", "", "", "", "", "", "", "", "", 
  "", 540542., 1454.433, 30.6, 4.12, 2.875, 15183.616, "", 164.905, 9.19, 
  2.1, 55., 95.803, "", 78.92, 0.74}, {"MDV", "Asia", "Maldives", 
  "2020-09-05", 8486., 125., 129.714, 29., 0., 0.143, 15699.058, 231.249, 
  239.971, 53.65, 0., 0.264, 0.89, "", "", "", "", "", "", "", "", 1076., 
  119460., 221., 1.991, 1316., 2.435, 0.099, 10.1, "samples tested", "", "", 
  "", "", "", "", "", "", "", "", 540542., 1454.433, 30.6, 4.12, 2.875, 
  15183.616, "", 164.905, 9.19, 2.1, 55., 95.803, "", 78.92, 0.74}, 
 {"MDV", "Asia", "Maldives", "2020-09-06", 8584., 98., 131., 29., 0., 0.143, 
  15880.357, 181.3, 242.349, 53.65, 0., 0.264, 0.87, "", "", "", "", "", "", 
  "", "", 1539., 120999., 223.848, 2.847, 1323., 2.448, 0.099, 10.1, 
  "samples tested", "", "", "", "", "", "", "", "", "", "", 540542., 
  1454.433, 30.6, 4.12, 2.875, 15183.616, "", 164.905, 9.19, 2.1, 55., 
  95.803, "", 78.92, 0.74}, {"MDV", "Asia", "Maldives", "2020-09-07", 8667., 
  83., 123.286, 29., 0., 0.143, 16033.907, 153.55, 228.078, 53.65, 0., 0.264, 
  0.85, "", "", "", "", "", "", "", "", 1149., 122148., 225.973, 2.126, 
  1317., 2.436, 0.094, 10.7, "samples tested", "", "", "", "", "", "", "", 
  "", "", "", 540542., 1454.433, 30.6, 4.12, 2.875, 15183.616, "", 164.905, 
  9.19, 2.1, 55., 95.803, "", 78.92, 0.74}, {"MDV", "Asia", "Maldives", 
  "2020-09-08", 8741., 74., 105.429, 29., 0., 0., 16170.806, 136.9, 195.042, 
  53.65, 0., 0., 0.84, "", "", "", "", "", "", "", "", 1324., 123472., 
  228.423, 2.449, 1370., 2.534, 0.077, 13., "samples tested", "", "", "", "", 
  "", "", "", "", "", "", 540542., 1454.433, 30.6, 4.12, 2.875, 15183.616, 
  "", 164.905, 9.19, 2.1, 55., 95.803, "", 78.92, 0.74}, 
 {"MDV", "Asia", "Maldives", "2020-09-09", 8834., 93., 99.143, 31., 2., 
  0.286, 16342.856, 172.05, 183.414, 57.35, 3.7, 0.529, 0.83, "", "", "", "", 
  "", "", "", "", 1494., 124966., 231.186, 2.764, 1320., 2.442, 0.075, 13.3, 
  "samples tested", "", "", "", "", "", "", "", "", "", "", 540542., 
  1454.433, 30.6, 4.12, 2.875, 15183.616, "", 164.905, 9.19, 2.1, 55., 
  95.803, "", 78.92, 0.74}, {"MDV", "Asia", "Maldives", "2020-09-10", 8900., 
  66., 88.429, 31., 0., 0.286, 16464.956, 122.1, 163.592, 57.35, 0., 0.529, 
  0.83, "", "", "", "", "", "", "", "", 1709., 126675., 234.348, 3.162, 
  1373., 2.54, 0.064, 15.5, "samples tested", "", "", "", "", "", "", "", "", 
  "", "", 540542., 1454.433, 30.6, 4.12, 2.875, 15183.616, "", 164.905, 9.19, 
  2.1, 55., 95.803, "", 78.92, 0.74}, {"MDV", "Asia", "Maldives", 
  "2020-09-11", 8990., 90., 89.857, 31., 0., 0.286, 16631.455, 166.5, 
  166.235, 57.35, 0., 0.529, 0.84, "", "", "", "", "", "", "", "", 1286., 
  127961., 236.727, 2.379, 1368., 2.531, 0.066, 15.2, "samples tested", "", 
  "", "", "", "", "", "", "", "", "", 540542., 1454.433, 30.6, 4.12, 2.875, 
  15183.616, "", 164.905, 9.19, 2.1, 55., 95.803, "", 78.92, 0.74}, 
 {"MDV", "Asia", "Maldives", "2020-09-12", 9052., 62., 80.857, 31., 0., 
  0.286, 16746.155, 114.7, 149.585, 57.35, 0., 0.529, 0.84, "", "", "", "", 
  "", "", "", "", 1094., 129055., 238.751, 2.024, 1371., 2.536, 0.059, 17., 
  "samples tested", "", "", "", "", "", "", "", "", "", "", 540542., 
  1454.433, 30.6, 4.12, 2.875, 15183.616, "", 164.905, 9.19, 2.1, 55., 
  95.803, "", 78.92, 0.74}, {"MDV", "Asia", "Maldives", "2020-09-13", 9173., 
  121., 84.143, 32., 1., 0.429, 16970.004, 223.849, 155.664, 59.2, 1.85, 
  0.793, 0.85, "", "", "", "", "", "", "", "", 1301., 130356., 241.158, 
  2.407, 1337., 2.473, 0.063, 15.9, "samples tested", "", "", "", "", "", "", 
  "", "", "", "", 540542., 1454.433, 30.6, 4.12, 2.875, 15183.616, "", 
  164.905, 9.19, 2.1, 55., 95.803, "", 78.92, 0.74}, 
 {"MDV", "Asia", "Maldives", "2020-09-14", 9243., 70., 82.286, 33., 1., 
  0.571, 17099.504, 129.5, 152.228, 61.05, 1.85, 1.057, 0.85, "", "", "", "", 
  "", "", "", "", 1267., 131623., 243.502, 2.344, 1354., 2.505, 0.061, 16.5, 
  "samples tested", "", "", "", "", "", "", "", "", "", "", 540542., 
  1454.433, 30.6, 4.12, 2.875, 15183.616, "", 164.905, 9.19, 2.1, 55., 
  95.803, "", 78.92, 0.74}, {"MDV", "Asia", "Maldives", "2020-09-15", 9328., 
  85., 83.857, 33., 0., 0.571, 17256.753, 157.25, 155.135, 61.05, 0., 1.057, 
  0.85, "", "", "", "", "", "", "", "", 1257., 132880., 245.827, 2.325, 
  1344., 2.486, 0.062, 16., "samples tested", "", "", "", "", "", "", "", "", 
  "", "", 540542., 1454.433, 30.6, 4.12, 2.875, 15183.616, "", 164.905, 9.19, 
  2.1, 55., 95.803, "", 78.92, 0.74}, {"MDV", "Asia", "Maldives", 
  "2020-09-16", 9427., 99., 84.714, 33., 0., 0.286, 17439.903, 183.15, 
  156.721, 61.05, 0., 0.529, 0.84, "", "", "", "", "", "", "", "", 1640., 
  134520., 248.861, 3.034, 1365., 2.525, 0.062, 16.1, "samples tested", "", 
  "", "", "", "", "", "", "", "", "", 540542., 1454.433, 30.6, 4.12, 2.875, 
  15183.616, "", 164.905, 9.19, 2.1, 55., 95.803, "", 78.92, 0.74}, 
 {"MDV", "Asia", "Maldives", "2020-09-17", 9494., 67., 84.857, 33., 0., 
  0.286, 17563.853, 123.95, 156.985, 61.05, 0., 0.529, 0.84, "", "", "", "", 
  "", "", "", "", 1438., 135958., 251.522, 2.66, 1326., 2.453, 0.064, 15.6, 
  "samples tested", "", "", "", "", "", "", "", "", "", "", 540542., 
  1454.433, 30.6, 4.12, 2.875, 15183.616, "", 164.905, 9.19, 2.1, 55., 
  95.803, "", 78.92, 0.74}, {"MDV", "Asia", "Maldives", "2020-09-18", 9568., 
  74., 82.571, 33., 0., 0.286, 17700.752, 136.9, 152.757, 61.05, 0., 0.529, 
  0.83, "", "", "", "", "", "", "", "", 1242., 137200., 253.819, 2.298, 
  1320., 2.442, 0.063, 16., "samples tested", "", "", "", "", "", "", "", "", 
  "", "", 540542., 1454.433, 30.6, 4.12, 2.875, 15183.616, "", 164.905, 9.19, 
  2.1, 55., 95.803, "", 78.92, 0.74}, {"MDV", "Asia", "Maldives", 
  "2020-09-19", 9649., 81., 85.286, 33., 0., 0.286, 17850.602, 149.85, 
  157.778, 61.05, 0., 0.529, 0.83, "", "", "", "", "", "", "", "", 1408., 
  138608., 256.424, 2.605, 1365., 2.525, 0.062, 16., "samples tested", "", 
  "", "", "", "", "", "", "", "", "", 540542., 1454.433, 30.6, 4.12, 2.875, 
  15183.616, "", 164.905, 9.19, 2.1, 55., 95.803, "", 78.92, 0.74}, 
 {"MDV", "Asia", "Maldives", "2020-09-20", 9724., 75., 78.714, 33., 0., 
  0.143, 17989.351, 138.75, 145.621, 61.05, 0., 0.264, 0.82, "", "", "", "", 
  "", "", "", "", 1204., 139812., 258.652, 2.227, 1351., 2.499, 0.058, 17.2, 
  "samples tested", "", "", "", "", "", "", "", "", "", "", 540542., 
  1454.433, 30.6, 4.12, 2.875, 15183.616, "", 164.905, 9.19, 2.1, 55., 
  95.803, "", 78.92, 0.74}, {"MDV", "Asia", "Maldives", "2020-09-21", 9770., 
  46., 75.286, 34., 1., 0.143, 18074.451, 85.1, 139.278, 62.9, 1.85, 0.264, 
  0.81, "", "", "", "", "", "", "", "", 1372., 141184., 261.19, 2.538, 1366., 
  2.527, 0.055, 18.1, "samples tested", "", "", "", "", "", "", "", "", "", 
  "", 540542., 1454.433, 30.6, 4.12, 2.875, 15183.616, "", 164.905, 9.19, 
  2.1, 55., 95.803, "", 78.92, 0.74}, {"MDV", "Asia", "Maldives", 
  "2020-09-22", 9818., 48., 70., 34., 0., 0.143, 18163.251, 88.8, 129.5, 
  62.9, 0., 0.264, 0.81, "", "", "", "", "", "", "", "", 1190., 142374., 
  263.391, 2.201, 1356., 2.509, 0.052, 19.4, "samples tested", "", "", "", 
  "", "", "", "", "", "", "", 540542., 1454.433, 30.6, 4.12, 2.875, 
  15183.616, "", 164.905, 9.19, 2.1, 55., 95.803, "", 78.92, 0.74}, 
 {"MDV", "Asia", "Maldives", "2020-09-23", 9885., 67., 65.429, 34., 0., 
  0.143, 18287.201, 123.95, 121.043, 62.9, 0., 0.264, 0.82, "", "", "", "", 
  "", "", "", "", 1098., 143472., 265.422, 2.031, 1279., 2.366, 0.051, 19.5, 
  "samples tested", "", "", "", "", "", "", "", "", "", "", 540542., 
  1454.433, 30.6, 4.12, 2.875, 15183.616, "", 164.905, 9.19, 2.1, 55., 
  95.803, "", 78.92, 0.74}, {"MDV", "Asia", "Maldives", "2020-09-24", 9939., 
  54., 63.571, 34., 0., 0.143, 18387.1, 99.9, 117.607, 62.9, 0., 0.264, 0.82, 
  "", "", "", "", "", "", "", "", 1456., 144928., 268.116, 2.694, 1281., 
  2.37, 0.05, 20.2, "samples tested", "", "", "", "", "", "", "", "", "", "", 
  540542., 1454.433, 30.6, 4.12, 2.875, 15183.616, "", 164.905, 9.19, 2.1, 
  55., 95.803, "", 78.92, 0.74}, {"MDV", "Asia", "Maldives", "2020-09-25", 
  10014., 75., 63.714, 34., 0., 0.143, 18525.85, 138.75, 117.871, 62.9, 0., 
  0.264, 0.83, "", "", "", "", "", "", "", "", 1489., 146417., 270.871, 
  2.755, 1317., 2.436, 0.048, 20.7, "samples tested", "", "", "", "", "", "", 
  "", "", "", "", 540542., 1454.433, 30.6, 4.12, 2.875, 15183.616, "", 
  164.905, 9.19, 2.1, 55., 95.803, "", 78.92, 0.74}, 
 {"MDV", "Asia", "Maldives", "2020-09-26", 10045., 31., 56.571, 34., 0., 
  0.143, 18583.2, 57.35, 104.657, 62.9, 0., 0.264, 0.84, "", "", "", "", "", 
  "", "", "", 1264., 147681., 273.209, 2.338, 1296., 2.398, 0.044, 22.9, 
  "samples tested", "", "", "", "", "", "", "", "", "", "", 540542., 
  1454.433, 30.6, 4.12, 2.875, 15183.616, "", 164.905, 9.19, 2.1, 55., 
  95.803, "", 78.92, 0.74}, {"MDV", "Asia", "Maldives", "2020-09-27", 10098., 
  53., 53.429, 34., 0., 0.143, 18681.25, 98.05, 98.843, 62.9, 0., 0.264, 
  0.85, "", "", "", "", "", "", "", "", 1454., 149135., 275.899, 2.69, 1332., 
  2.464, 0.04, 24.9, "samples tested", "", "", "", "", "", "", "", "", "", 
  "", 540542., 1454.433, 30.6, 4.12, 2.875, 15183.616, "", 164.905, 9.19, 
  2.1, 55., 95.803, "", 78.92, 0.74}, {"MDV", "Asia", "Maldives", 
  "2020-09-28", 10157., 59., 55.286, 34., 0., 0., 18790.399, 109.15, 102.278, 
  62.9, 0., 0., 0.87, "", "", "", "", "", "", "", "", 1583., 150718., 
  278.828, 2.929, 1362., 2.52, 0.041, 24.6, "samples tested", "", "", "", "", 
  "", "", "", "", "", "", 540542., 1454.433, 30.6, 4.12, 2.875, 15183.616, 
  "", 164.905, 9.19, 2.1, 55., 95.803, "", 78.92, 0.74}, 
 {"MDV", "Asia", "Maldives", "2020-09-29", 10194., 37., 53.714, 34., 0., 0., 
  18858.849, 68.45, 99.371, 62.9, 0., 0., 0.88, "", "", "", "", "", "", "", 
  "", 1427., 152145., 281.467, 2.64, 1396., 2.583, 0.038, 26., 
  "samples tested", "", "", "", "", "", "", "", "", "", "", 540542., 
  1454.433, 30.6, 4.12, 2.875, 15183.616, "", 164.905, 9.19, 2.1, 55., 
  95.803, "", 78.92, 0.74}, {"MDV", "Asia", "Maldives", "2020-09-30", 10291., 
  97., 58., 34., 0., 0., 19038.299, 179.45, 107.3, 62.9, 0., 0., 0.9, "", "", 
  "", "", "", "", "", "", 1677., 153822., 284.57, 3.102, 1479., 2.736, 0.039, 
  25.5, "samples tested", "", "", "", "", "", "", "", "", "", "", 540542., 
  1454.433, 30.6, 4.12, 2.875, 15183.616, "", 164.905, 9.19, 2.1, 55., 
  95.803, "", 78.92, 0.74}, {"MDV", "Asia", "Maldives", "2020-10-01", 10354., 
  63., 59.286, 34., 0., 0., 19154.848, 116.55, 109.678, 62.9, 0., 0., 0.9, 
  "", "", "", "", "", "", "", "", 1628., 155450., 287.582, 3.012, 1503., 
  2.781, 0.039, 25.4, "samples tested", "", "", "", "", "", "", "", "", "", 
  "", 540542., 1454.433, 30.6, 4.12, 2.875, 15183.616, "", 164.905, 9.19, 
  2.1, 55., 95.803, "", 78.92, 0.74}, {"MDV", "Asia", "Maldives", 
  "2020-10-02", 10398., 44., 54.857, 34., 0., 0., 19236.248, 81.4, 101.485, 
  62.9, 0., 0., 0.9, "", "", "", "", "", "", "", "", 1519., 156969., 290.392, 
  2.81, 1507., 2.788, 0.036, 27.5, "samples tested", "", "", "", "", "", "", 
  "", "", "", "", 540542., 1454.433, 30.6, 4.12, 2.875, 15183.616, "", 
  164.905, 9.19, 2.1, 55., 95.803, "", 78.92, 0.74}, 
 {"MDV", "Asia", "Maldives", "2020-10-03", 10465., 67., 60., 34., 0., 0., 
  19360.198, 123.95, 111., 62.9, 0., 0., 0.91, "", "", "", "", "", "", "", 
  "", 1555., 158524., 293.269, 2.877, 1549., 2.866, 0.039, 25.8, 
  "samples tested", "", "", "", "", "", "", "", "", "", "", 540542., 
  1454.433, 30.6, 4.12, 2.875, 15183.616, "", 164.905, 9.19, 2.1, 55., 
  95.803, "", 78.92, 0.74}, {"MDV", "Asia", "Maldives", "2020-10-04", 10530., 
  65., 61.714, 34., 0., 0., 19480.447, 120.25, 114.171, 62.9, 0., 0., 0.9, 
  "", "", "", "", "", "", "", "", 1583., 160107., 296.197, 2.929, 1567., 
  2.899, 0.039, 25.4, "samples tested", "", "", "", "", "", "", "", "", "", 
  "", 540542., 1454.433, 30.6, 4.12, 2.875, 15183.616, "", 164.905, 9.19, 
  2.1, 55., 95.803, "", 78.92, 0.74}, {"MDV", "Asia", "Maldives", 
  "2020-10-05", 10567., 37., 58.571, 34., 0., 0., 19548.897, 68.45, 108.357, 
  62.9, 0., 0., 0.9, "", "", "", "", "", "", "", "", 1608., 161715., 299.172, 
  2.975, 1571., 2.906, 0.037, 26.8, "samples tested", "", "", "", "", "", "", 
  "", "", "", "", 540542., 1454.433, 30.6, 4.12, 2.875, 15183.616, "", 
  164.905, 9.19, 2.1, 55., 95.803, "", 78.92, 0.74}, 
 {"MDV", "Asia", "Maldives", "2020-10-06", 10621., 54., 61., 34., 0., 0., 
  19648.797, 99.9, 112.85, 62.9, 0., 0., 0.9, "", "", "", "", "", "", "", "", 
  1488., 163203., 301.925, 2.753, 1580., 2.923, 0.039, 25.9, 
  "samples tested", "", "", "", "", "", "", "", "", "", "", 540542., 
  1454.433, 30.6, 4.12, 2.875, 15183.616, "", 164.905, 9.19, 2.1, 55., 
  95.803, "", 78.92, 0.74}, {"MDV", "Asia", "Maldives", "2020-10-07", 10656., 
  35., 52.143, 34., 0., 0., 19713.547, 64.75, 96.464, 62.9, 0., 0., 0.91, "", 
  "", "", "", "", "", "", "", 1123., 164326., 304.002, 2.078, 1501., 2.777, 
  0.035, 28.8, "samples tested", "", "", "", "", "", "", "", "", "", "", 
  540542., 1454.433, 30.6, 4.12, 2.875, 15183.616, "", 164.905, 9.19, 2.1, 
  55., 95.803, "", 78.92, 0.74}, {"MDV", "Asia", "Maldives", "2020-10-08", 
  10742., 86., 55.429, 34., 0., 0., 19872.646, 159.1, 102.543, 62.9, 0., 0., 
  0.92, "", "", "", "", "", "", "", "", 1356., 165682., 306.511, 2.509, 
  1462., 2.705, 0.038, 26.4, "samples tested", "", "", "", "", "", "", "", 
  "", "", "", 540542., 1454.433, 30.6, 4.12, 2.875, 15183.616, "", 164.905, 
  9.19, 2.1, 55., 95.803, "", 78.92, 0.74}, {"MDV", "Asia", "Maldives", 
  "2020-10-09", 10808., 66., 58.571, 34., 0., 0., 19994.746, 122.1, 108.357, 
  62.9, 0., 0., 0.92, "", "", "", "", "", "", "", "", 1232., 166914., 308.79, 
  2.279, 1421., 2.629, 0.041, 24.3, "samples tested", "", "", "", "", "", "", 
  "", "", "", "", 540542., 1454.433, 30.6, 4.12, 2.875, 15183.616, "", 
  164.905, 9.19, 2.1, 55., 95.803, "", 78.92, 0.74}, 
 {"MDV", "Asia", "Maldives", "2020-10-10", 10859., 51., 56.286, 34., 0., 0., 
  20089.096, 94.35, 104.128, 62.9, 0., 0., 0.9, "", "", "", "", "", "", "", 
  "", 1338., 168252., 311.265, 2.475, 1390., 2.571, 0.04, 24.7, 
  "samples tested", "", "", "", "", "", "", "", "", "", "", 540542., 
  1454.433, 30.6, 4.12, 2.875, 15183.616, "", 164.905, 9.19, 2.1, 55., 
  95.803, "", 78.92, 0.74}, {"MDV", "Asia", "Maldives", "2020-10-11", 10894., 
  35., 52., 35., 1., 0.143, 20153.846, 64.75, 96.2, 64.75, 1.85, 0.264, 0.89, 
  "", "", "", "", "", "", "", "", 1282., 169534., 313.637, 2.372, 1347., 
  2.492, 0.039, 25.9, "samples tested", "", "", "", "", "", "", "", "", "", 
  "", 540542., 1454.433, 30.6, 4.12, 2.875, 15183.616, "", 164.905, 9.19, 
  2.1, 55., 95.803, "", 78.92, 0.74}, {"MDV", "Asia", "Maldives", 
  "2020-10-12", 10943., 49., 53.714, 35., 0., 0.143, 20244.495, 90.65, 
  99.371, 64.75, 0., 0.264, 0.89, "", "", "", "", "", "", "", "", 1303., 
  170837., 316.048, 2.411, 1303., 2.411, 0.041, 24.3, "samples tested", "", 
  "", "", "", "", "", "", "", "", "", 540542., 1454.433, 30.6, 4.12, 2.875, 
  15183.616, "", 164.905, 9.19, 2.1, 55., 95.803, "", 78.92, 0.74}, 
 {"MDV", "Asia", "Maldives", "2020-10-13", 10993., 50., 53.143, 35., 0., 
  0.143, 20336.995, 92.5, 98.314, 64.75, 0., 0.264, 0.89, "", "", "", "", "", 
  "", "", "", 1389., 172226., 318.617, 2.57, 1289., 2.385, 0.041, 24.3, 
  "samples tested", "", "", "", "", "", "", "", "", "", "", 540542., 
  1454.433, 30.6, 4.12, 2.875, 15183.616, "", 164.905, 9.19, 2.1, 55., 
  95.803, "", 78.92, 0.74}, {"MDV", "Asia", "Maldives", "2020-10-14", 11062., 
  69., 58., 35., 0., 0.143, 20464.645, 127.65, 107.3, 64.75, 0., 0.264, 0.88, 
  "", "", "", "", "", "", "", "", 1221., 173447., 320.876, 2.259, 1303., 
  2.411, 0.045, 22.5, "samples tested", "", "", "", "", "", "", "", "", "", 
  "", 540542., 1454.433, 30.6, 4.12, 2.875, 15183.616, "", 164.905, 9.19, 
  2.1, 55., 95.803, "", 78.92, 0.74}, {"MDV", "Asia", "Maldives", 
  "2020-10-15", 11113., 51., 53., 35., 0., 0.143, 20558.994, 94.35, 98.05, 
  64.75, 0., 0.264, 0.87, "", "", "", "", "", "", "", "", 1534., 174981., 
  323.714, 2.838, 1328., 2.457, 0.04, 25.1, "samples tested", "", "", "", "", 
  "", "", "", "", "", "", 540542., 1454.433, 30.6, 4.12, 2.875, 15183.616, 
  "", 164.905, 9.19, 2.1, 55., 95.803, "", 78.92, 0.74}, 
 {"MDV", "Asia", "Maldives", "2020-10-16", 11154., 41., 49.429, 35., 0., 
  0.143, 20634.844, 75.85, 91.443, 64.75, 0., 0.264, 0.85, "", "", "", "", 
  "", "", "", "", 1366., 176347., 326.241, 2.527, 1348., 2.494, 0.037, 27.3, 
  "samples tested", "", "", "", "", "", "", "", "", "", "", 540542., 
  1454.433, 30.6, 4.12, 2.875, 15183.616, "", 164.905, 9.19, 2.1, 55., 
  95.803, "", 78.92, 0.74}, {"MDV", "Asia", "Maldives", "2020-10-17", 11178., 
  24., 45.571, 36., 1., 0.286, 20679.244, 44.4, 84.307, 66.6, 1.85, 0.529, 
  0.84, "", "", "", "", "", "", "", "", 1572., 177919., 329.149, 2.908, 
  1381., 2.555, 0.033, 30.3, "samples tested", "", "", "", "", "", "", "", 
  "", "", "", 540542., 1454.433, 30.6, 4.12, 2.875, 15183.616, "", 164.905, 
  9.19, 2.1, 55., 95.803, "", 78.92, 0.74}, {"MDV", "Asia", "Maldives", 
  "2020-10-18", 11210., 32., 45.143, 37., 1., 0.286, 20738.444, 59.2, 83.514, 
  68.45, 1.85, 0.529, 0.84, "", "", "", "", "", "", "", "", 1252., 179171., 
  331.465, 2.316, 1377., 2.547, 0.033, 30.5, "samples tested", "", "", "", 
  "", "", "", "", "", "", "", 540542., 1454.433, 30.6, 4.12, 2.875, 
  15183.616, "", 164.905, 9.19, 2.1, 55., 95.803, "", 78.92, 0.74}, 
 {"MDV", "Asia", "Maldives", "2020-10-19", 11232., 22., 41.286, 37., 0., 
  0.286, 20779.144, 40.7, 76.378, 68.45, 0., 0.529, 0.84, "", "", "", "", "", 
  "", "", "", 1338., 180509., 333.941, 2.475, 1382., 2.557, 0.03, 33.5, 
  "samples tested", "", "", "", "", "", "", "", "", "", "", 540542., 
  1454.433, 30.6, 4.12, 2.875, 15183.616, "", 164.905, 9.19, 2.1, 55., 
  95.803, "", 78.92, 0.74}, {"MDV", "Asia", "Maldives", "2020-10-20", 11271., 
  39., 39.714, 37., 0., 0.286, 20851.294, 72.15, 73.471, 68.45, 0., 0.529, 
  0.86, "", "", "", "", "", "", "", "", 1368., 181877., 336.472, 2.531, 
  1379., 2.551, 0.029, 34.7, "samples tested", "", "", "", "", "", "", "", 
  "", "", "", 540542., 1454.433, 30.6, 4.12, 2.875, 15183.616, "", 164.905, 
  9.19, 2.1, 55., 95.803, "", 78.92, 0.74}, {"MDV", "Asia", "Maldives", 
  "2020-10-21", 11316., 45., 36.286, 37., 0., 0.286, 20934.543, 83.25, 
  67.128, 68.45, 0., 0.529, 0.88, "", "", "", "", "", "", "", "", 1801., 
  183678., 339.803, 3.332, 1462., 2.705, 0.025, 40.3, "samples tested", "", 
  "", "", "", "", "", "", "", "", "", 540542., 1454.433, 30.6, 4.12, 2.875, 
  15183.616, "", 164.905, 9.19, 2.1, 55., 95.803, "", 78.92, 0.74}, 
 {"MDV", "Asia", "Maldives", "2020-10-22", 11358., 42., 35., 37., 0., 0.286, 
  21012.243, 77.7, 64.75, 68.45, 0., 0.529, 0.89, "", "", "", "", "", "", "", 
  "", 1524., 185202., 342.623, 2.819, 1460., 2.701, 0.024, 41.7, 
  "samples tested", "", "", "", "", "", "", "", "", "", "", 540542., 
  1454.433, 30.6, 4.12, 2.875, 15183.616, "", 164.905, 9.19, 2.1, 55., 
  95.803, "", 78.92, 0.74}, {"MDV", "Asia", "Maldives", "2020-10-23", 11391., 
  33., 33.857, 37., 0., 0.286, 21073.293, 61.05, 62.636, 68.45, 0., 0.529, 
  0.9, "", "", "", "", "", "", "", "", 1570., 186772., 345.527, 2.904, 1489., 
  2.755, 0.023, 44., "samples tested", "", "", "", "", "", "", "", "", "", 
  "", 540542., 1454.433, 30.6, 4.12, 2.875, 15183.616, "", 164.905, 9.19, 
  2.1, 55., 95.803, "", 78.92, 0.74}, {"MDV", "Asia", "Maldives", 
  "2020-10-24", 11421., 30., 34.714, 37., 0., 0.143, 21128.793, 55.5, 64.221, 
  68.45, 0., 0.264, 0.92, "", "", "", "", "", "", "", "", 1355., 188127., 
  348.034, 2.507, 1458., 2.697, 0.024, 42., "samples tested", "", "", "", "", 
  "", "", "", "", "", "", 540542., 1454.433, 30.6, 4.12, 2.875, 15183.616, 
  "", 164.905, 9.19, 2.1, 55., 95.803, "", 78.92, 0.74}, 
 {"MDV", "Asia", "Maldives", "2020-10-25", 11505., 84., 42.143, 37., 0., 0., 
  21284.193, 155.4, 77.964, 68.45, 0., 0., 0.93, "", "", "", "", "", "", "", 
  "", 2231., 190358., 352.161, 4.127, 1598., 2.956, 0.026, 37.9, 
  "samples tested", "", "", "", "", "", "", "", "", "", "", 540542., 
  1454.433, 30.6, 4.12, 2.875, 15183.616, "", 164.905, 9.19, 2.1, 55., 
  95.803, "", 78.92, 0.74}, {"MDV", "Asia", "Maldives", "2020-10-26", 11532., 
  27., 42.857, 37., 0., 0., 21334.142, 49.95, 79.286, 68.45, 0., 0., 0.91, 
  "", "", "", "", "", "", "", "", 1301., 191659., 354.568, 2.407, 1593., 
  2.947, 0.027, 37.2, "samples tested", "", "", "", "", "", "", "", "", "", 
  "", 540542., 1454.433, 30.6, 4.12, 2.875, 15183.616, "", 164.905, 9.19, 
  2.1, 55., 95.803, "", 78.92, 0.74}, {"MDV", "Asia", "Maldives", 
  "2020-10-27", 11567., 35., 42.286, 37., 0., 0., 21398.892, 64.75, 78.228, 
  68.45, 0., 0., 0.9, "", "", "", "", "", "", "", "", 1517., 193176., 
  357.375, 2.806, 1614., 2.986, 0.026, 38.2, "samples tested", "", "", "", 
  "", "", "", "", "", "", "", 540542., 1454.433, 30.6, 4.12, 2.875, 
  15183.616, "", 164.905, 9.19, 2.1, 55., 95.803, "", 78.92, 0.74}, 
 {"MDV", "Asia", "Maldives", "2020-10-28", 11591., 24., 39.286, 37., 0., 0., 
  21443.292, 44.4, 72.678, 68.45, 0., 0., 0.9, "", "", "", "", "", "", "", 
  "", 1409., 194585., 359.981, 2.607, 1558., 2.882, 0.025, 39.7, 
  "samples tested", "", "", "", "", "", "", "", "", "", "", 540542., 
  1454.433, 30.6, 4.12, 2.875, 15183.616, "", 164.905, 9.19, 2.1, 55., 
  95.803, "", 78.92, 0.74}, {"MDV", "Asia", "Maldives", "2020-10-29", 11616., 
  25., 36.857, 37., 0., 0., 21489.542, 46.25, 68.186, 68.45, 0., 0., 0.9, "", 
  "", "", "", "", "", "", "", 1470., 196055., 362.701, 2.719, 1550., 2.867, 
  0.024, 42.1, "samples tested", "", "", "", "", "", "", "", "", "", "", 
  540542., 1454.433, 30.6, 4.12, 2.875, 15183.616, "", 164.905, 9.19, 2.1, 
  55., 95.803, "", 78.92, 0.74}, {"MDV", "Asia", "Maldives", "2020-10-30", 
  11643., 27., 36., 37., 0., 0., 21539.492, 49.95, 66.6, 68.45, 0., 0., 0.91, 
  "", "", "", "", "", "", "", "", 1776., 197831., 365.986, 3.286, 1580., 
  2.923, 0.023, 43.9, "samples tested", "", "", "", "", "", "", "", "", "", 
  "", 540542., 1454.433, 30.6, 4.12, 2.875, 15183.616, "", 164.905, 9.19, 
  2.1, 55., 95.803, "", 78.92, 0.74}, {"MDV", "Asia", "Maldives", 
  "2020-10-31", 11659., 16., 34., 38., 1., 0.143, 21569.092, 29.6, 62.9, 
  70.3, 1.85, 0.264, 0.94, "", "", "", "", "", "", "", "", 1204., 199035., 
  368.214, 2.227, 1558., 2.882, 0.022, 45.8, "samples tested", "", "", "", 
  "", "", "", "", "", "", "", 540542., 1454.433, 30.6, 4.12, 2.875, 
  15183.616, "", 164.905, 9.19, 2.1, 55., 95.803, "", 78.92, 0.74}, 
 {"MDV", "Asia", "Maldives", "2020-11-01", 11701., 42., 28., 38., 0., 0.143, 
  21646.792, 77.7, 51.8, 70.3, 0., 0.264, 0.96, "", "", "", "", "", "", "", 
  "", 1920., 200955., 371.766, 3.552, 1514., 2.801, 0.018, 54.1, 
  "samples tested", "", "", "", "", "", "", "", "", "", "", 540542., 
  1454.433, 30.6, 4.12, 2.875, 15183.616, "", 164.905, 9.19, 2.1, 55., 
  95.803, "", 78.92, 0.74}, {"MDV", "Asia", "Maldives", "2020-11-02", 11737., 
  36., 29.286, 38., 0., 0.143, 21713.391, 66.6, 54.178, 70.3, 0., 0.264, 
  0.99, "", "", "", "", "", "", "", "", 1318., 202273., 374.204, 2.438, 
  1516., 2.805, 0.019, 51.8, "samples tested", "", "", "", "", "", "", "", 
  "", "", "", 540542., 1454.433, 30.6, 4.12, 2.875, 15183.616, "", 164.905, 
  9.19, 2.1, 55., 95.803, "", 78.92, 0.74}, {"MDV", "Asia", "Maldives", 
  "2020-11-03", 11796., 59., 32.714, 38., 0., 0.143, 21822.541, 109.15, 
  60.521, 70.3, 0., 0.264, 1.02, "", "", "", "", "", "", "", "", 1471., 
  203744., 376.925, 2.721, 1510., 2.793, 0.022, 46.2, "samples tested", "", 
  "", "", "", "", "", "", "", "", "", 540542., 1454.433, 30.6, 4.12, 2.875, 
  15183.616, "", 164.905, 9.19, 2.1, 55., 95.803, "", 78.92, 0.74}, 
 {"MDV", "Asia", "Maldives", "2020-11-04", 11822., 26., 33., 38., 0., 0.143, 
  21870.641, 48.1, 61.05, 70.3, 0., 0.264, 1.02, "", "", "", "", "", "", "", 
  "", 1130., 204874., 379.016, 2.09, 1470., 2.719, 0.022, 44.5, 
  "samples tested", "", "", "", "", "", "", "", "", "", "", 540542., 
  1454.433, 30.6, 4.12, 2.875, 15183.616, "", 164.905, 9.19, 2.1, 55., 
  95.803, "", 78.92, 0.74}, {"MDV", "Asia", "Maldives", "2020-11-05", 11893., 
  71., 39.571, 38., 0., 0.143, 22001.991, 131.35, 73.207, 70.3, 0., 0.264, 
  1.03, "", "", "", "", "", "", "", "", 1758., 206632., 382.268, 3.252, 
  1511., 2.795, 0.026, 38.2, "samples tested", "", "", "", "", "", "", "", 
  "", "", "", 540542., 1454.433, 30.6, 4.12, 2.875, 15183.616, "", 164.905, 
  9.19, 2.1, 55., 95.803, "", 78.92, 0.74}, {"MDV", "Asia", "Maldives", 
  "2020-11-06", 11932., 39., 41.286, 39., 1., 0.286, 22074.14, 72.15, 76.378, 
  72.15, 1.85, 0.529, 1.01, "", "", "", "", "", "", "", "", 1473., 208105., 
  384.993, 2.725, 1468., 2.716, 0.028, 35.6, "samples tested", "", "", "", 
  "", "", "", "", "", "", "", 540542., 1454.433, 30.6, 4.12, 2.875, 
  15183.616, "", 164.905, 9.19, 2.1, 55., 95.803, "", 78.92, 0.74}, 
 {"MDV", "Asia", "Maldives", "2020-11-07", 11962., 30., 43.286, 39., 0., 
  0.143, 22129.64, 55.5, 80.078, 72.15, 0., 0.264, 0.99, "", "", "", "", "", 
  "", "", "", 1281., 209386., 387.363, 2.37, 1479., 2.736, 0.029, 34.2, 
  "samples tested", "", "", "", "", "", "", "", "", "", "", 540542., 
  1454.433, 30.6, 4.12, 2.875, 15183.616, "", 164.905, 9.19, 2.1, 55., 
  95.803, "", 78.92, 0.74}, {"MDV", "Asia", "Maldives", "2020-11-08", 11986., 
  24., 40.714, 39., 0., 0.143, 22174.04, 44.4, 75.321, 72.15, 0., 0.264, 
  0.98, "", "", "", "", "", "", "", "", 1392., 210778., 389.938, 2.575, 
  1403., 2.596, 0.029, 34.5, "samples tested", "", "", "", "", "", "", "", 
  "", "", "", 540542., 1454.433, 30.6, 4.12, 2.875, 15183.616, "", 164.905, 
  9.19, 2.1, 55., 95.803, "", 78.92, 0.74}, {"MDV", "Asia", "Maldives", 
  "2020-11-09", 12009., 23., 38.857, 40., 1., 0.286, 22216.59, 42.55, 71.886, 
  74., 1.85, 0.529, 0.98, "", "", "", "", "", "", "", "", 1342., 212120., 
  392.421, 2.483, 1407., 2.603, 0.028, 36.2, "samples tested", "", "", "", 
  "", "", "", "", "", "", "", 540542., 1454.433, 30.6, 4.12, 2.875, 
  15183.616, "", 164.905, 9.19, 2.1, 55., 95.803, "", 78.92, 0.74}, 
 {"MDV", "Asia", "Maldives", "2020-11-10", 12030., 21., 33.429, 41., 1., 
  0.429, 22255.44, 38.85, 61.843, 75.85, 1.85, 0.793, 1., "", "", "", "", "", 
  "", "", "", 1492., 213612., 395.181, 2.76, 1410., 2.608, 0.024, 42.2, 
  "samples tested", "", "", "", "", "", "", "", "", "", "", 540542., 
  1454.433, 30.6, 4.12, 2.875, 15183.616, "", 164.905, 9.19, 2.1, 55., 
  95.803, "", 78.92, 0.74}, {"MDV", "Asia", "Maldives", "2020-11-11", 12059., 
  29., 33.857, 41., 0., 0.429, 22309.09, 53.65, 62.636, 75.85, 0., 0.793, 
  1.03, "", "", "", "", "", "", "", "", 1176., 214788., 397.357, 2.176, 
  1416., 2.62, 0.024, 41.8, "samples tested", "", "", "", "", "", "", "", "", 
  "", "", 540542., 1454.433, 30.6, 4.12, 2.875, 15183.616, "", 164.905, 9.19, 
  2.1, 55., 95.803, "", 78.92, 0.74}, {"MDV", "Asia", "Maldives", 
  "2020-11-12", 12085., 26., 27.429, 41., 0., 0.429, 22357.19, 48.1, 50.743, 
  75.85, 0., 0.793, 1.06, "", "", "", "", "", "", "", "", 1444., 216232., 
  400.028, 2.671, 1371., 2.536, 0.02, 50., "samples tested", "", "", "", "", 
  "", "", "", "", "", "", 540542., 1454.433, 30.6, 4.12, 2.875, 15183.616, 
  "", 164.905, 9.19, 2.1, 55., 95.803, "", 78.92, 0.74}, 
 {"MDV", "Asia", "Maldives", "2020-11-13", 12112., 27., 25.714, 41., 0., 
  0.286, 22407.14, 49.95, 47.571, 75.85, 0., 0.529, 1.11, "", "", "", "", "", 
  "", "", "", 1256., 217488., 402.352, 2.324, 1340., 2.479, 0.019, 52.1, 
  "samples tested", "", "", "", "", "", "", "", "", "", "", 540542., 
  1454.433, 30.6, 4.12, 2.875, 15183.616, "", 164.905, 9.19, 2.1, 55., 
  95.803, "", 78.92, 0.74}, {"MDV", "Asia", "Maldives", "2020-11-14", 12154., 
  42., 27.429, 42., 1., 0.429, 22484.839, 77.7, 50.743, 77.7, 1.85, 0.793, 
  1.16, "", "", "", "", "", "", "", "", 1215., 218703., 404.599, 2.248, 
  1331., 2.462, 0.021, 48.5, "samples tested", "", "", "", "", "", "", "", 
  "", "", "", 540542., 1454.433, 30.6, 4.12, 2.875, 15183.616, "", 164.905, 
  9.19, 2.1, 55., 95.803, "", 78.92, 0.74}, {"MDV", "Asia", "Maldives", 
  "2020-11-15", 12204., 50., 31.143, 43., 1., 0.571, 22577.339, 92.5, 57.614, 
  79.55, 1.85, 1.057, 1.21, "", "", "", "", "", "", "", "", 1477., 220180., 
  407.332, 2.732, 1343., 2.485, 0.023, 43.1, "samples tested", "", "", "", 
  "", "", "", "", "", "", "", 540542., 1454.433, 30.6, 4.12, 2.875, 
  15183.616, "", 164.905, 9.19, 2.1, 55., 95.803, "", 78.92, 0.74}, 
 {"MDV", "Asia", "Maldives", "2020-11-16", 12314., 110., 43.571, 44., 1., 
  0.571, 22780.838, 203.499, 80.607, 81.4, 1.85, 1.057, 1.23, "", "", "", "", 
  "", "", "", "", 1828., 222008., 410.714, 3.382, 1413., 2.614, 0.031, 32.4, 
  "samples tested", "", "", "", "", "", "", "", "", "", "", 540542., 
  1454.433, 30.6, 4.12, 2.875, 15183.616, "", 164.905, 9.19, 2.1, 55., 
  95.803, "", 78.92, 0.74}, {"MDV", "Asia", "Maldives", "2020-11-17", 12355., 
  41., 46.429, 45., 1., 0.571, 22856.688, 75.85, 85.893, 83.25, 1.85, 1.057, 
  1.22, "", "", "", "", "", "", "", "", 1075., 223083., 412.702, 1.989, 
  1353., 2.503, 0.034, 29.1, "samples tested", "", "", "", "", "", "", "", 
  "", "", "", 540542., 1454.433, 30.6, 4.12, 2.875, 15183.616, "", 164.905, 
  9.19, 2.1, 55., 95.803, "", 78.92, 0.74}, {"MDV", "Asia", "Maldives", 
  "2020-11-18", 12384., 29., 46.429, 45., 0., 0.571, 22910.338, 53.65, 
  85.893, 83.25, 0., 1.057, 1.2, "", "", "", "", "", "", "", "", 1360., 
  224443., 415.218, 2.516, 1379., 2.551, 0.034, 29.7, "samples tested", "", 
  "", "", "", "", "", "", "", "", "", 540542., 1454.433, 30.6, 4.12, 2.875, 
  15183.616, "", 164.905, 9.19, 2.1, 55., 95.803, "", 78.92, 0.74}, 
 {"MDV", "Asia", "Maldives", "2020-11-19", 12452., 68., 52.429, 45., 0., 
  0.571, 23036.138, 125.8, 96.993, 83.25, 0., 1.057, 1.2, "", "", "", "", "", 
  "", "", "", 1530., 225973., 418.049, 2.83, 1392., 2.575, 0.038, 26.6, 
  "samples tested", "", "", "", "", "", "", "", "", "", "", 540542., 
  1454.433, 30.6, 4.12, 2.875, 15183.616, "", 164.905, 9.19, 2.1, 55., 
  95.803, "", 78.92, 0.74}, {"MDV", "Asia", "Maldives", "2020-11-20", 12546., 
  94., 62., 45., 0., 0.571, 23210.037, 173.9, 114.7, 83.25, 0., 1.057, 1.19, 
  "", "", "", "", "", "", "", "", 1678., 227651., 421.153, 3.104, 1452., 
  2.686, 0.043, 23.4, "samples tested", "", "", "", "", "", "", "", "", "", 
  "", 540542., 1454.433, 30.6, 4.12, 2.875, 15183.616, "", 164.905, 9.19, 
  2.1, 55., 95.803, "", 78.92, 0.74}, {"MDV", "Asia", "Maldives", 
  "2020-11-21", 12578., 32., 60.571, 45., 0., 0.429, 23269.237, 59.2, 
  112.057, 83.25, 0., 0.793, 1.15, "", "", "", "", "", "", "", "", 1561., 
  229212., 424.041, 2.888, 1501., 2.777, 0.04, 24.8, "samples tested", "", 
  "", "", "", "", "", "", "", "", "", 540542., 1454.433, 30.6, 4.12, 2.875, 
  15183.616, "", 164.905, 9.19, 2.1, 55., 95.803, "", 78.92, 0.74}, 
 {"MDV", "Asia", "Maldives", "2020-11-22", 12608., 30., 57.714, 46., 1., 
  0.429, 23324.737, 55.5, 106.771, 85.1, 1.85, 0.793, 1.13, "", "", "", "", 
  "", "", "", "", 1763., 230975., 427.303, 3.262, 1542., 2.853, 0.037, 26.7, 
  "samples tested", "", "", "", "", "", "", "", "", "", "", 540542., 
  1454.433, 30.6, 4.12, 2.875, 15183.616, "", 164.905, 9.19, 2.1, 55., 
  95.803, "", 78.92, 0.74}, {"MDV", "Asia", "Maldives", "2020-11-23", 12758., 
  150., 63.429, 46., 0., 0.286, 23602.236, 277.499, 117.343, 85.1, 0., 0.529, 
  1.12, "", "", "", "", "", "", "", "", 1717., 232692., 430.479, 3.176, 
  1526., 2.823, 0.042, 24.1, "samples tested", "", "", "", "", "", "", "", 
  "", "", "", 540542., 1454.433, 30.6, 4.12, 2.875, 15183.616, "", 164.905, 
  9.19, 2.1, 55., 95.803, "", 78.92, 0.74}, {"MDV", "Asia", "Maldives", 
  "2020-11-24", 12810., 52., 65., 46., 0., 0.143, 23698.436, 96.2, 120.25, 
  85.1, 0., 0.264, 1.06, "", "", "", "", "", "", "", "", 1851., 234543., 
  433.903, 3.424, 1637., 3.028, 0.04, 25.2, "samples tested", "", "", "", "", 
  "", "", "", "", "", "", 540542., 1454.433, 30.6, 4.12, 2.875, 15183.616, 
  "", 164.905, 9.19, 2.1, 55., 95.803, "", 78.92, 0.74}, 
 {"MDV", "Asia", "Maldives", "2020-11-25", 12854., 44., 67.143, 46., 0., 
  0.143, 23779.836, 81.4, 124.214, 85.1, 0., 0.264, 1., "", "", "", "", "", 
  "", "", "", 1516., 236059., 436.708, 2.805, 1659., 3.069, 0.04, 24.7, 
  "samples tested", "", "", "", "", "", "", "", "", "", "", 540542., 
  1454.433, 30.6, 4.12, 2.875, 15183.616, "", 164.905, 9.19, 2.1, 55., 
  95.803, "", 78.92, 0.74}, {"MDV", "Asia", "Maldives", "2020-11-26", 12889., 
  35., 62.429, 46., 0., 0.143, 23844.586, 64.75, 115.493, 85.1, 0., 0.264, 
  0.95, "", "", "", "", "", "", "", "", 1728., 237787., 439.905, 3.197, 
  1688., 3.123, 0.037, 27., "samples tested", "", "", "", "", "", "", "", "", 
  "", "", 540542., 1454.433, 30.6, 4.12, 2.875, 15183.616, "", 164.905, 9.19, 
  2.1, 55., 95.803, "", 78.92, 0.74}, {"MDV", "Asia", "Maldives", 
  "2020-11-27", 12933., 44., 55.286, 46., 0., 0.143, 23925.985, 81.4, 
  102.278, 85.1, 0., 0.264, 0.9, "", "", "", "", "", "", "", "", 1538., 
  239325., 442.75, 2.845, 1668., 3.086, 0.033, 30.2, "samples tested", "", 
  "", "", "", "", "", "", "", "", "", 540542., 1454.433, 30.6, 4.12, 2.875, 
  15183.616, "", 164.905, 9.19, 2.1, 55., 95.803, "", 78.92, 0.74}, 
 {"MDV", "Asia", "Maldives", "2020-11-28", 12947., 14., 52.714, 46., 0., 
  0.143, 23951.885, 25.9, 97.521, 85.1, 0., 0.264, 0.87, "", "", "", "", "", 
  "", "", "", 1816., 241141., 446.11, 3.36, 1704., 3.152, 0.031, 32.3, 
  "samples tested", "", "", "", "", "", "", "", "", "", "", 540542., 
  1454.433, 30.6, 4.12, 2.875, 15183.616, "", 164.905, 9.19, 2.1, 55., 
  95.803, "", 78.92, 0.74}, {"MDV", "Asia", "Maldives", "2020-11-29", 12994., 
  47., 55.143, 46., 0., 0., 24038.835, 86.95, 102.014, 85.1, 0., 0., 0.85, 
  "", "", "", "", "", "", "", "", 1829., 242970., 449.493, 3.384, 1714., 
  3.171, 0.032, 31.1, "samples tested", "", "", "", "", "", "", "", "", "", 
  "", 540542., 1454.433, 30.6, 4.12, 2.875, 15183.616, "", 164.905, 9.19, 
  2.1, 55., 95.803, "", 78.92, 0.74}, {"MDV", "Asia", "Maldives", 
  "2020-11-30", 13011., 17., 36.143, 46., 0., 0., 24070.285, 31.45, 66.864, 
  85.1, 0., 0., 0.82, "", "", "", "", "", "", "", "", 1499., 244469., 
  452.266, 2.773, 1682., 3.112, 0.021, 46.5, "samples tested", "", "", "", 
  "", "", "", "", "", "", "", 540542., 1454.433, 30.6, 4.12, 2.875, 
  15183.616, "", 164.905, 9.19, 2.1, 55., 95.803, "", 78.92, 0.74}, 
 {"MDV", "Asia", "Maldives", "2020-12-01", 13049., 38., 34.143, 47., 1., 
  0.143, 24140.585, 70.3, 63.164, 86.95, 1.85, 0.264, 0.82, "", "", "", "", 
  "", "", "", "", 1718., 246187., 455.445, 3.178, 1663., 3.077, 0.021, 48.7, 
  "samples tested", "", "", "", "", "", "", "", "", "", "", 540542., 
  1454.433, 30.6, 4.12, 2.875, 15183.616, "", 164.905, 9.19, 2.1, 55., 
  95.803, "", 78.92, 0.74}, {"MDV", "Asia", "Maldives", "2020-12-02", 13070., 
  21., 30.857, 47., 0., 0.143, 24179.435, 38.85, 57.086, 86.95, 0., 0.264, 
  0.81, "", "", "", "", "", "", "", "", 1862., 248049., 458.889, 3.445, 
  1713., 3.169, 0.018, 55.5, "samples tested", "", "", "", "", "", "", "", 
  "", "", "", 540542., 1454.433, 30.6, 4.12, 2.875, 15183.616, "", 164.905, 
  9.19, 2.1, 55., 95.803, "", 78.92, 0.74}, {"MDV", "Asia", "Maldives", 
  "2020-12-03", 13106., 36., 31., 47., 0., 0.143, 24246.035, 66.6, 57.35, 
  86.95, 0., 0.264, 0.81, "", "", "", "", "", "", "", "", 1801., 249850., 
  462.221, 3.332, 1723., 3.188, 0.018, 55.6, "samples tested", "", "", "", 
  "", "", "", "", "", "", "", 540542., 1454.433, 30.6, 4.12, 2.875, 
  15183.616, "", 164.905, 9.19, 2.1, 55., 95.803, "", 78.92, 0.74}, 
 {"MDV", "Asia", "Maldives", "2020-12-04", 13143., 37., 30., 47., 0., 0.143, 
  24314.484, 68.45, 55.5, 86.95, 0., 0.264, 0.8, "", "", "", "", "", "", "", 
  "", 1753., 251603., 465.464, 3.243, 1754., 3.245, 0.017, 58.5, 
  "samples tested", "", "", "", "", "", "", "", "", "", "", 540542., 
  1454.433, 30.6, 4.12, 2.875, 15183.616, "", 164.905, 9.19, 2.1, 55., 
  95.803, "", 78.92, 0.74}, {"MDV", "Asia", "Maldives", "2020-12-05", 13159., 
  16., 30.286, 47., 0., 0.143, 24344.084, 29.6, 56.028, 86.95, 0., 0.264, 
  0.8, "", "", "", "", "", "", "", "", 2012., 253615., 469.186, 3.722, 1782., 
  3.297, 0.017, 58.8, "samples tested", "", "", "", "", "", "", "", "", "", 
  "", 540542., 1454.433, 30.6, 4.12, 2.875, 15183.616, "", 164.905, 9.19, 
  2.1, 55., 95.803, "", 78.92, 0.74}, {"MDV", "Asia", "Maldives", 
  "2020-12-06", 13198., 39., 29.143, 47., 0., 0.143, 24416.234, 72.15, 
  53.914, 86.95, 0., 0.264, 0.8, "", "", "", "", "", "", "", "", "", "", "", 
  "", 1644., 3.041, 0.018, 56.4, "samples tested", "", "", "", "", "", "", 
  "", "", "", "", 540542., 1454.433, 30.6, 4.12, 2.875, 15183.616, "", 
  164.905, 9.19, 2.1, 55., 95.803, "", 78.92, 0.74}, 
 {"MDV", "Asia", "Maldives", "2020-12-07", 13213., 15., 28.857, 47., 0., 
  0.143, 24443.984, 27.75, 53.386, 86.95, 0., 0.264, 0.79, "", "", "", "", 
  "", "", "", "", "", 255346., 472.389, "", 1554., 2.875, 0.019, 53.9, 
  "samples tested", "", "", "", "", "", "", "", "", "", "", 540542., 
  1454.433, 30.6, 4.12, 2.875, 15183.616, "", 164.905, 9.19, 2.1, 55., 
  95.803, "", 78.92, 0.74}, {"MDV", "Asia", "Maldives", "2020-12-08", 13248., 
  35., 28.429, 47., 0., 0., 24508.734, 64.75, 52.593, 86.95, 0., 0., 0.8, "", 
  "", "", "", "", "", "", "", 1748., 257094., 475.623, 3.234, 1558., 2.882, 
  0.018, 54.8, "samples tested", "", "", "", "", "", "", "", "", "", "", 
  540542., 1454.433, 30.6, 4.12, 2.875, 15183.616, "", 164.905, 9.19, 2.1, 
  55., 95.803, "", 78.92, 0.74}, {"MDV", "Asia", "Maldives", "2020-12-09", 
  13274., 26., 29.143, 47., 0., 0., 24556.834, 48.1, 53.914, 86.95, 0., 0., 
  0.8, "", "", "", "", "", "", "", "", 1728., 258822., 478.819, 3.197, 1539., 
  2.847, 0.019, 52.8, "samples tested", "", "", "", "", "", "", "", "", "", 
  "", 540542., 1454.433, 30.6, 4.12, 2.875, 15183.616, "", 164.905, 9.19, 
  2.1, 55., 95.803, "", 78.92, 0.74}, {"MDV", "Asia", "Maldives", 
  "2020-12-10", 13308., 34., 28.857, 47., 0., 0., 24619.734, 62.9, 53.386, 
  86.95, 0., 0., 0.8, "", "", "", "", "", "", "", "", 2058., 260880., 
  482.627, 3.807, 1576., 2.916, 0.018, 54.6, "samples tested", "", "", "", 
  "", "", "", "", "", "", "", 540542., 1454.433, 30.6, 4.12, 2.875, 
  15183.616, "", 164.905, 9.19, 2.1, 55., 95.803, "", 78.92, 0.74}, 
 {"MDV", "Asia", "Maldives", "2020-12-11", 13326., 18., 26.143, 48., 1., 
  0.143, 24653.033, 33.3, 48.364, 88.8, 1.85, 0.264, 0.78, "", "", "", "", 
  "", "", "", "", 2358., 263238., 486.989, 4.362, 1662., 3.075, 0.016, 63.6, 
  "samples tested", "", "", "", "", "", "", "", "", "", "", 540542., 
  1454.433, 30.6, 4.12, 2.875, 15183.616, "", 164.905, 9.19, 2.1, 55., 
  95.803, "", 78.92, 0.74}, {"MDV", "Asia", "Maldives", "2020-12-12", 13348., 
  22., 27., 48., 0., 0.143, 24693.733, 40.7, 49.95, 88.8, 0., 0.264, 0.78, 
  "", "", "", "", "", "", "", "", 1966., 265204., 490.626, 3.637, 1656., 
  3.064, 0.016, 61.3, "samples tested", "", "", "", "", "", "", "", "", "", 
  "", 540542., 1454.433, 30.6, 4.12, 2.875, 15183.616, "", 164.905, 9.19, 
  2.1, 55., 95.803, "", 78.92, 0.74}, {"MDV", "Asia", "Maldives", 
  "2020-12-13", 13368., 20., 24.286, 48., 0., 0.143, 24730.733, 37., 44.928, 
  88.8, 0., 0.264, 0.78, "", "", "", "", "", "", "", "", 2035., 267239., 
  494.391, 3.765, 1823., 3.373, 0.013, 75.1, "samples tested", "", "", "", 
  "", "", "", "", "", "", "", 540542., 1454.433, 30.6, 4.12, 2.875, 
  15183.616, "", 164.905, 9.19, 2.1, 55., 95.803, "", 78.92, 0.74}, 
 {"MDV", "Asia", "Maldives", "2020-12-14", 13379., 11., 23.714, 48., 0., 
  0.143, 24751.083, 20.35, 43.871, 88.8, 0., 0.264, 0.78, "", "", "", "", "", 
  "", "", "", 1854., 269093., 497.821, 3.43, 1964., 3.633, 0.012, 82.8, 
  "samples tested", "", "", "", "", "", "", "", "", "", "", 540542., 
  1454.433, 30.6, 4.12, 2.875, 15183.616, "", 164.905, 9.19, 2.1, 55., 
  95.803, "", 78.92, 0.74}, {"MDV", "Asia", "Maldives", "2020-12-15", 13392., 
  13., 20.571, 48., 0., 0.143, 24775.133, 24.05, 38.057, 88.8, 0., 0.264, 
  0.79, "", "", "", "", "", "", "", "", 2754., 271847., 502.916, 5.095, 
  2108., 3.9, 0.01, 102.5, "samples tested", "", "", "", "", "", "", "", "", 
  "", "", 540542., 1454.433, 30.6, 4.12, 2.875, 15183.616, "", 164.905, 9.19, 
  2.1, 55., 95.803, "", 78.92, 0.74}, {"MDV", "Asia", "Maldives", 
  "2020-12-16", 13402., 10., 18.286, 48., 0., 0.143, 24793.633, 18.5, 33.828, 
  88.8, 0., 0.264, 0.82, "", "", "", "", "", "", "", "", 2297., 274144., 
  507.165, 4.249, 2189., 4.05, 0.008, 119.7, "samples tested", "", "", "", 
  "", "", "", "", "", "", "", 540542., 1454.433, 30.6, 4.12, 2.875, 
  15183.616, "", 164.905, 9.19, 2.1, 55., 95.803, "", 78.92, 0.74}, 
 {"MDV", "Asia", "Maldives", "2020-12-17", 13418., 16., 15.714, 48., 0., 
  0.143, 24823.233, 29.6, 29.071, 88.8, 0., 0.264, 0.85, "", "", "", "", "", 
  "", "", "", 3171., 277315., 513.031, 5.866, 2348., 4.344, 0.007, 149.4, 
  "samples tested", "", "", "", "", "", "", "", "", "", "", 540542., 
  1454.433, 30.6, 4.12, 2.875, 15183.616, "", 164.905, 9.19, 2.1, 55., 
  95.803, "", 78.92, 0.74}, {"MDV", "Asia", "Maldives", "2020-12-18", 13444., 
  26., 16.857, 48., 0., 0., 24871.333, 48.1, 31.186, 88.8, 0., 0., 0.89, "", 
  "", "", "", "", "", "", "", 2870., 280185., 518.341, 5.309, 2421., 4.479, 
  0.007, 143.6, "samples tested", "", "", "", "", "", "", "", "", "", "", 
  540542., 1454.433, 30.6, 4.12, 2.875, 15183.616, "", 164.905, 9.19, 2.1, 
  55., 95.803, "", 78.92, 0.74}, {"MDV", "Asia", "Maldives", "2020-12-19", 
  13474., 30., 18., 48., 0., 0., 24926.833, 55.5, 33.3, 88.8, 0., 0., 0.91, 
  "", "", "", "", "", "", "", "", 3768., 283953., 525.312, 6.971, 2678., 
  4.954, 0.007, 148.8, "samples tested", "", "", "", "", "", "", "", "", "", 
  "", 540542., 1454.433, 30.6, 4.12, 2.875, 15183.616, "", 164.905, 9.19, 
  2.1, 55., 95.803, "", 78.92, 0.74}, {"MDV", "Asia", "Maldives", 
  "2020-12-20", 13493., 19., 17.857, 48., 0., 0., 24961.983, 35.15, 33.036, 
  88.8, 0., 0., 0.93, "", "", "", "", "", "", "", "", 3149., 287102., 
  531.137, 5.826, 2838., 5.25, 0.006, 158.9, "samples tested", "", "", "", 
  "", "", "", "", "", "", "", 540542., 1454.433, 30.6, 4.12, 2.875, 
  15183.616, "", 164.905, 9.19, 2.1, 55., 95.803, "", 78.92, 0.74}, 
 {"MDV", "Asia", "Maldives", "2020-12-21", 13501., 8., 17.429, 48., 0., 0., 
  24976.783, 14.8, 32.243, 88.8, 0., 0., 0.94, "", "", "", "", "", "", "", 
  "", 2613., 289715., 535.971, 4.834, 2946., 5.45, 0.006, 169., 
  "samples tested", "", "", "", "", "", "", "", "", "", "", 540542., 
  1454.433, 30.6, 4.12, 2.875, 15183.616, "", 164.905, 9.19, 2.1, 55., 
  95.803, "", 78.92, 0.74}, {"MDV", "Asia", "Maldives", "2020-12-22", 13524., 
  23., 18.857, 48., 0., 0., 25019.332, 42.55, 34.886, 88.8, 0., 0., 0.97, "", 
  "", "", "", "", "", "", "", 2404., 292119., 540.419, 4.447, 2896., 5.358, 
  0.007, 153.6, "samples tested", "", "", "", "", "", "", "", "", "", "", 
  540542., 1454.433, 30.6, 4.12, 2.875, 15183.616, "", 164.905, 9.19, 2.1, 
  55., 95.803, "", 78.92, 0.74}, {"MDV", "Asia", "Maldives", "2020-12-23", 
  13537., 13., 19.286, 48., 0., 0., 25043.382, 24.05, 35.678, 88.8, 0., 0., 
  1.01, "", "", "", "", "", "", "", "", 2455., 294574., 544.96, 4.542, 2919., 
  5.4, 0.007, 151.4, "samples tested", "", "", "", "", "", "", "", "", "", 
  "", 540542., 1454.433, 30.6, 4.12, 2.875, 15183.616, "", 164.905, 9.19, 
  2.1, 55., 95.803, "", 78.92, 0.74}, {"MDV", "Asia", "Maldives", 
  "2020-12-24", 13558., 21., 20., 48., 0., 0., 25082.232, 38.85, 37., 88.8, 
  0., 0., 1.05, "", "", "", "", "", "", "", "", 2562., 297136., 549.7, 4.74, 
  2832., 5.239, 0.007, 141.6, "samples tested", "", "", "", "", "", "", "", 
  "", "", "", 540542., 1454.433, 30.6, 4.12, 2.875, 15183.616, "", 164.905, 
  9.19, 2.1, 55., 95.803, "", 78.92, 0.74}, {"MDV", "Asia", "Maldives", 
  "2020-12-25", 13583., 25., 19.857, 48., 0., 0., 25128.482, 46.25, 36.736, 
  88.8, 0., 0., 1.08, "", "", "", "", "", "", "", "", 2183., 299319., 
  553.739, 4.039, 2733., 5.056, 0.007, 137.6, "samples tested", "", "", "", 
  "", "", "", "", "", "", "", 540542., 1454.433, 30.6, 4.12, 2.875, 
  15183.616, "", 164.905, 9.19, 2.1, 55., 95.803, "", 78.92, 0.74}, 
 {"MDV", "Asia", "Maldives", "2020-12-26", 13618., 35., 20.571, 48., 0., 0., 
  25193.232, 64.75, 38.057, 88.8, 0., 0., 1.12, "", "", "", "", "", "", "", 
  "", 2122., 301441., 557.664, 3.926, 2498., 4.621, 0.008, 121.4, 
  "samples tested", "", "", "", "", "", "", "", "", "", "", 540542., 
  1454.433, 30.6, 4.12, 2.875, 15183.616, "", 164.905, 9.19, 2.1, 55., 
  95.803, "", 78.92, 0.74}, {"MDV", "Asia", "Maldives", "2020-12-27", 13644., 
  26., 21.571, 48., 0., 0., 25241.332, 48.1, 39.907, 88.8, 0., 0., 1.13, "", 
  "", "", "", "", "", "", "", 2746., 304187., 562.744, 5.08, 2441., 4.516, 
  0.009, 113.2, "samples tested", "", "", "", "", "", "", "", "", "", "", 
  540542., 1454.433, 30.6, 4.12, 2.875, 15183.616, "", 164.905, 9.19, 2.1, 
  55., 95.803, "", 78.92, 0.74}, {"MDV", "Asia", "Maldives", "2020-12-28", 
  13660., 16., 22.714, 48., 0., 0., 25270.932, 29.6, 42.021, 88.8, 0., 0., 
  1.15, "", "", "", "", "", "", "", "", 2340., 306527., 567.073, 4.329, 
  2402., 4.444, 0.009, 105.7, "samples tested", "", "", "", "", "", "", "", 
  "", "", "", 540542., 1454.433, 30.6, 4.12, 2.875, 15183.616, "", 164.905, 
  9.19, 2.1, 55., 95.803, "", 78.92, 0.74}, {"MDV", "Asia", "Maldives", 
  "2020-12-29", 13691., 31., 23.857, 48., 0., 0., 25328.282, 57.35, 44.136, 
  88.8, 0., 0., 1.18, "", "", "", "", "", "", "", "", 2644., 309171., 
  571.965, 4.891, 2436., 4.507, 0.01, 102.1, "samples tested", "", "", "", 
  "", "", "", "", "", "", "", 540542., 1454.433, 30.6, 4.12, 2.875, 
  15183.616, "", 164.905, 9.19, 2.1, 55., 95.803, "", 78.92, 0.74}, 
 {"MDV", "Asia", "Maldives", "2020-12-30", 13738., 47., 28.714, 48., 0., 0., 
  25415.231, 86.95, 53.121, 88.8, 0., 0., 1.2, "", "", "", "", "", "", "", 
  "", 2974., 312145., 577.467, 5.502, 2510., 4.643, 0.011, 87.4, 
  "samples tested", "", "", "", "", "", "", "", "", "", "", 540542., 
  1454.433, 30.6, 4.12, 2.875, 15183.616, "", 164.905, 9.19, 2.1, 55., 
  95.803, "", 78.92, 0.74}, {"MDV", "Asia", "Maldives", "2020-12-31", 13757., 
  19., 28.429, 48., 0., 0., 25450.381, 35.15, 52.593, 88.8, 0., 0., 1.2, "", 
  "", "", "", "", "", "", "", 2455., 314600., 582.008, 4.542, 2495., 4.616, 
  0.011, 87.8, "samples tested", "", "", "", "", "", "", "", "", "", "", 
  540542., 1454.433, 30.6, 4.12, 2.875, 15183.616, "", 164.905, 9.19, 2.1, 
  55., 95.803, "", 78.92, 0.74}, {"MDV", "Asia", "Maldives", "2021-01-01", 
  13804., 47., 31.571, 48., 0., 0., 25537.331, 86.95, 58.407, 88.8, 0., 0., 
  1.21, "", "", "", "", "", "", "", "", 2085., 316685., 585.866, 3.857, 
  2481., 4.59, 0.013, 78.6, "samples tested", "", "", "", "", "", "", "", "", 
  "", "", 540542., 1454.433, 30.6, 4.12, 2.875, 15183.616, "", 164.905, 9.19, 
  2.1, 55., 95.803, "", 78.92, 0.74}, {"MDV", "Asia", "Maldives", 
  "2021-01-02", 13834., 30., 30.857, 48., 0., 0., 25592.831, 55.5, 57.086, 
  88.8, 0., 0., 1.2, "", "", "", "", "", "", "", "", 2105., 318790., 589.76, 
  3.894, 2478., 4.584, 0.012, 80.3, "samples tested", "", "", "", "", "", "", 
  "", "", "", "", 540542., 1454.433, 30.6, 4.12, 2.875, 15183.616, "", 
  164.905, 9.19, 2.1, 55., 95.803, "", 78.92, 0.74}, 
 {"MDV", "Asia", "Maldives", "2021-01-03", 13867., 33., 31.857, 48., 0., 0., 
  25653.881, 61.05, 58.936, 88.8, 0., 0., 1.2, "", "", "", "", "", "", "", 
  "", 1734., 320524., 592.968, 3.208, 2334., 4.318, 0.014, 73.3, 
  "samples tested", "", "", "", "", "", "", "", "", "", "", 540542., 
  1454.433, 30.6, 4.12, 2.875, 15183.616, "", 164.905, 9.19, 2.1, 55., 
  95.803, "", 78.92, 0.74}, {"MDV", "Asia", "Maldives", "2021-01-04", 13893., 
  26., 33.286, 48., 0., 0., 25701.981, 48.1, 61.578, 88.8, 0., 0., 1.2, "", 
  "", "", "", "", "", "", "", 2901., 323425., 598.335, 5.367, 2414., 4.466, 
  0.014, 72.5, "samples tested", "", "", "", "", "", "", "", "", "", "", 
  540542., 1454.433, 30.6, 4.12, 2.875, 15183.616, "", 164.905, 9.19, 2.1, 
  55., 95.803, "", 78.92, 0.74}, {"MDV", "Asia", "Maldives", "2021-01-05", 
  13930., 37., 34.143, 48., 0., 0., 25770.43, 68.45, 63.164, 88.8, 0., 0., 
  1.2, "", "", "", "", "", "", "", "", 3088., 326513., 604.047, 5.713, 2477., 
  4.582, 0.014, 72.5, "samples tested", "", "", "", "", "", "", "", "", "", 
  "", 540542., 1454.433, 30.6, 4.12, 2.875, 15183.616, "", 164.905, 9.19, 
  2.1, 55., 95.803, "", 78.92, 0.74}, {"MDV", "Asia", "Maldives", 
  "2021-01-06", 13967., 37., 32.714, 48., 0., 0., 25838.88, 68.45, 60.521, 
  88.8, 0., 0., 1.21, "", "", "", "", "", "", "", "", 2444., 328957., 
  608.569, 4.521, 2402., 4.444, 0.014, 73.4, "samples tested", "", "", "", 
  "", "", "", "", "", "", "", 540542., 1454.433, 30.6, 4.12, 2.875, 
  15183.616, "", 164.905, 9.19, 2.1, 55., 95.803, "", 78.92, 0.74}, 
 {"MDV", "Asia", "Maldives", "2021-01-07", 13988., 21., 33., 49., 1., 0.143, 
  25877.73, 38.85, 61.05, 90.65, 1.85, 0.264, 1.22, "", "", "", "", "", "", 
  "", "", 2715., 331672., 613.592, 5.023, 2439., 4.512, 0.014, 73.9, 
  "samples tested", "", "", "", "", "", "", "", "", "", "", 540542., 
  1454.433, 30.6, 4.12, 2.875, 15183.616, "", 164.905, 9.19, 2.1, 55., 
  95.803, "", 78.92, 0.74}, {"MDV", "Asia", "Maldives", "2021-01-08", 14040., 
  52., 33.714, 49., 0., 0.143, 25973.93, 96.2, 62.371, 90.65, 0., 0.264, 
  1.24, "", "", "", "", "", "", "", "", 2568., 334240., 618.342, 4.751, 
  2508., 4.64, 0.013, 74.4, "samples tested", "", "", "", "", "", "", "", "", 
  "", "", 540542., 1454.433, 30.6, 4.12, 2.875, 15183.616, "", 164.905, 9.19, 
  2.1, 55., 95.803, "", 78.92, 0.74}, {"MDV", "Asia", "Maldives", 
  "2021-01-09", 14065., 25., 33., 49., 0., 0.143, 26020.18, 46.25, 61.05, 
  90.65, 0., 0.264, 1.25, "", "", "", "", "", "", "", "", 2422., 336662., 
  622.823, 4.481, 2553., 4.723, 0.013, 77.4, "samples tested", "", "", "", 
  "", "", "", "", "", "", "", 540542., 1454.433, 30.6, 4.12, 2.875, 
  15183.616, "", 164.905, 9.19, 2.1, 55., 95.803, "", 78.92, 0.74}, 
 {"MDV", "Asia", "Maldives", "2021-01-10", 14109., 44., 34.571, 49., 0., 
  0.143, 26101.58, 81.4, 63.957, 90.65, 0., 0.264, 1.27, "", "", "", "", "", 
  "", "", "", "", "", "", "", 2529., 4.679, 0.014, 73.2, "samples tested", 
  "", "", "", "", "", "", "", "", "", "", 540542., 1454.433, 30.6, 4.12, 
  2.875, 15183.616, "", 164.905, 9.19, 2.1, 55., 95.803, "", 78.92, 0.74}, 
 {"MDV", "Asia", "Maldives", "2021-01-11", 14159., 50., 38., 49., 0., 0.143, 
  26194.079, 92.5, 70.3, 90.65, 0., 0.264, 1.3, "", "", "", "", "", "", "", 
  "", "", 339791., 628.612, "", 2338., 4.325, 0.016, 61.5, "samples tested", 
  "", "", "", "", "", "", "", "", "", "", 540542., 1454.433, 30.6, 4.12, 
  2.875, 15183.616, "", 164.905, 9.19, 2.1, 55., 95.803, "", 78.92, 0.74}, 
 {"MDV", "Asia", "Maldives", "2021-01-12", 14218., 59., 41.143, 49., 0., 
  0.143, 26303.229, 109.15, 76.114, 90.65, 0., 0.264, 1.31, "", "", "", "", 
  "", "", "", "", 2768., 342559., 633.732, 5.121, 2292., 4.24, 0.018, 55.7, 
  "samples tested", "", "", "", "", "", "", "", "", "", "", 540542., 
  1454.433, 30.6, 4.12, 2.875, 15183.616, "", 164.905, 9.19, 2.1, 55., 
  95.803, "", 78.92, 0.74}, {"MDV", "Asia", "Maldives", "2021-01-13", 14277., 
  59., 44.286, 49., 0., 0.143, 26412.379, 109.15, 81.928, 90.65, 0., 0.264, 
  1.31, "", "", "", "", "", "", "", "", 3318., 345877., 639.871, 6.138, 
  2417., 4.471, 0.018, 54.6, "samples tested", "", "", "", "", "", "", "", 
  "", "", "", 540542., 1454.433, 30.6, 4.12, 2.875, 15183.616, "", 164.905, 
  9.19, 2.1, 55., 95.803, "", 78.92, 0.74}, {"MDV", "Asia", "Maldives", 
  "2021-01-14", 14325., 48., 48.143, 49., 0., 0., 26501.178, 88.8, 89.064, 
  90.65, 0., 0., 1.32, "", "", "", "", "", "", "", "", 3314., 349191., 
  646.002, 6.131, 2503., 4.631, 0.019, 52., "samples tested", "", "", "", "", 
  "", "", "", "", "", "", 540542., 1454.433, 30.6, 4.12, 2.875, 15183.616, 
  "", 164.905, 9.19, 2.1, 55., 95.803, "", 78.92, 0.74}, 
 {"MDV", "Asia", "Maldives", "2021-01-15", 14375., 50., 47.857, 49., 0., 0., 
  26593.678, 92.5, 88.535, 90.65, 0., 0., 1.31, "", "", "", "", "", "", "", 
  "", 3188., 352379., 651.899, 5.898, 2591., 4.793, 0.018, 54.1, 
  "samples tested", "", "", "", "", "", "", "", "", "", "", 540542., 
  1454.433, 30.6, 4.12, 2.875, 15183.616, "", 164.905, 9.19, 2.1, 55., 
  95.803, "", 78.92, 0.74}, {"MDV", "Asia", "Maldives", "2021-01-16", 14426., 
  51., 51.571, 49., 0., 0., 26688.028, 94.35, 95.407, 90.65, 0., 0., 1.32, 
  "", "", "", "", "", "", "", "", 3331., 355710., 658.062, 6.162, 2721., 
  5.034, 0.019, 52.8, "samples tested", "", "", "", "", "", "", "", "", "", 
  "", 540542., 1454.433, 30.6, 4.12, 2.875, 15183.616, "", 164.905, 9.19, 
  2.1, 55., 95.803, "", 78.92, 0.74}, {"MDV", "Asia", "Maldives", 
  "2021-01-17", 14513., 87., 57.714, 49., 0., 0., 26848.978, 160.95, 106.771, 
  90.65, 0., 0., 1.33, "", "", "", "", "", "", "", "", 3003., 358713., 
  663.617, 5.556, 2927., 5.415, 0.02, 50.7, "samples tested", "", "", "", "", 
  "", "", "", "", "", "", 540542., 1454.433, 30.6, 4.12, 2.875, 15183.616, 
  "", 164.905, 9.19, 2.1, 55., 95.803, "", 78.92, 0.74}, 
 {"MDV", "Asia", "Maldives", "2021-01-18", 14582., 69., 60.429, 49., 0., 0., 
  26976.627, 127.65, 111.793, 90.65, 0., 0., 1.33, "", "", "", "", "", "", 
  "", "", 3330., 362043., 669.778, 6.16, 3179., 5.881, 0.019, 52.6, 
  "samples tested", "", "", "", "", "", "", "", "", "", "", 540542., 
  1454.433, 30.6, 4.12, 2.875, 15183.616, "", 164.905, 9.19, 2.1, 55., 
  95.803, "", 78.92, 0.74}, {"MDV", "Asia", "Maldives", "2021-01-19", 14633., 
  51., 59.286, 49., 0., 0., 27070.977, 94.35, 109.678, 90.65, 0., 0., 1.32, 
  "", "", "", "", "", "", "", "", 3168., 365211., 675.639, 5.861, 3236., 
  5.987, 0.018, 54.6, "samples tested", "", "", "", "", "", "", "", "", "", 
  "", 540542., 1454.433, 30.6, 4.12, 2.875, 15183.616, "", 164.905, 9.19, 
  2.1, 55., 95.803, "", 78.92, 0.74}, {"MDV", "Asia", "Maldives", 
  "2021-01-20", 14712., 79., 62.143, 49., 0., 0., 27217.127, 146.15, 114.964, 
  90.65, 0., 0., 1.32, "", "", "", "", "", "", "", "", 3428., 368639., 
  681.98, 6.342, 3252., 6.016, 0.019, 52.3, "samples tested", "", "", "", "", 
  "", "", "", "", "", "", 540542., 1454.433, 30.6, 4.12, 2.875, 15183.616, 
  "", 164.905, 9.19, 2.1, 55., 95.803, "", 78.92, 0.74}, 
 {"MDV", "Asia", "Maldives", "2021-01-21", 14765., 53., 62.857, 50., 1., 
  0.143, 27315.176, 98.05, 116.285, 92.5, 1.85, 0.264, 1.33, "", "", "", "", 
  "", "", "", "", 2541., 371180., 686.681, 4.701, 3141., 5.811, 0.02, 50., 
  "samples tested", "", "", "", "", "", "", "", "", "", "", 540542., 
  1454.433, 30.6, 4.12, 2.875, 15183.616, "", 164.905, 9.19, 2.1, 55., 
  95.803, "", 78.92, 0.74}, {"MDV", "Asia", "Maldives", "2021-01-22", 14830., 
  65., 65., 50., 0., 0.143, 27435.426, 120.25, 120.25, 92.5, 0., 0.264, 1.34, 
  "", "", "", "", "", "", "", "", 2882., 374062., 692.013, 5.332, 3098., 
  5.731, 0.021, 47.7, "samples tested", "", "", "", "", "", "", "", "", "", 
  "", 540542., 1454.433, 30.6, 4.12, 2.875, 15183.616, "", 164.905, 9.19, 
  2.1, 55., 95.803, "", 78.92, 0.74}, {"MDV", "Asia", "Maldives", 
  "2021-01-23", 14885., 55., 65.571, 50., 0., 0.143, 27537.176, 101.75, 
  121.307, 92.5, 0., 0.264, 1.36, "", "", "", "", "", "", "", "", 2748., 
  376810., 697.097, 5.084, 3014., 5.576, 0.022, 46., "samples tested", "", 
  "", "", "", "", "", "", "", "", "", 540542., 1454.433, 30.6, 4.12, 2.875, 
  15183.616, "", 164.905, 9.19, 2.1, 55., 95.803, "", 78.92, 0.74}, 
 {"MDV", "Asia", "Maldives", "2021-01-24", 14993., 108., 68.571, 51., 1., 
  0.286, 27736.975, 199.799, 126.857, 94.35, 1.85, 0.529, 1.38, "", "", "", 
  "", "", "", "", "", 3256., 380066., 703.12, 6.024, 3050., 5.642, 0.022, 
  44.5, "samples tested", "", "", "", "", "", "", "", "", "", "", 540542., 
  1454.433, 30.6, 4.12, 2.875, 15183.616, "", 164.905, 9.19, 2.1, 55., 
  95.803, "", 78.92, 0.74}, {"MDV", "Asia", "Maldives", "2021-01-25", 15102., 
  109., 74.286, 51., 0., 0.286, 27938.625, 201.649, 137.428, 94.35, 0., 
  0.529, 1.4, "", "", "", "", "", "", "", "", 4742., 384808., 711.893, 8.773, 
  3252., 6.016, 0.023, 43.8, "samples tested", "", "", "", "", "", "", "", 
  "", "", "", 540542., 1454.433, 30.6, 4.12, 2.875, 15183.616, "", 164.905, 
  9.19, 2.1, 55., 95.803, "", 78.92, 0.74}, {"MDV", "Asia", "Maldives", 
  "2021-01-26", 15247., 145., 87.714, 51., 0., 0.286, 28206.874, 268.249, 
  162.271, 94.35, 0., 0.529, 1.4, "", "", "", "", "", "", "", "", 3338., 
  388146., 718.068, 6.175, 3276., 6.061, 0.027, 37.3, "samples tested", "", 
  "", "", "", "", "", "", "", "", "", 540542., 1454.433, 30.6, 4.12, 2.875, 
  15183.616, "", 164.905, 9.19, 2.1, 55., 95.803, "", 78.92, 0.74}, 
 {"MDV", "Asia", "Maldives", "2021-01-27", 15390., 143., 96.857, 51., 0., 
  0.286, 28471.423, 264.549, 179.185, 94.35, 0., 0.529, 1.39, "", "", "", "", 
  "", "", "", "", 3677., 391823., 724.871, 6.802, 3312., 6.127, 0.029, 34.2, 
  "samples tested", "", "", "", "", "", "", "", "", "", "", 540542., 
  1454.433, 30.6, 4.12, 2.875, 15183.616, "", 164.905, 9.19, 2.1, 55., 
  95.803, "", 78.92, 0.74}, {"MDV", "Asia", "Maldives", "2021-01-28", 15496., 
  106., 104.429, 51., 0., 0.143, 28667.523, 196.099, 193.192, 94.35, 0., 
  0.264, 1.36, "", "", "", "", "", "", "", "", 3292., 395115., 730.961, 6.09, 
  3419., 6.325, 0.031, 32.7, "samples tested", "", "", "", "", "", "", "", 
  "", "", "", 540542., 1454.433, 30.6, 4.12, 2.875, 15183.616, "", 164.905, 
  9.19, 2.1, 55., 95.803, "", 78.92, 0.74}, {"MDV", "Asia", "Maldives", 
  "2021-01-29", 15614., 118., 112., 51., 0., 0.143, 28885.822, 218.299, 
  207.199, 94.35, 0., 0.264, 1.34, "", "", "", "", "", "", "", "", 2902., 
  398017., 736.329, 5.369, 3422., 6.331, 0.033, 30.6, "samples tested", "", 
  "", "", "", "", "", "", "", "", "", 540542., 1454.433, 30.6, 4.12, 2.875, 
  15183.616, "", 164.905, 9.19, 2.1, 55., 95.803, "", 78.92, 0.74}, 
 {"MDV", "Asia", "Maldives", "2021-01-30", 15736., 122., 121.571, 51., 0., 
  0.143, 29111.521, 225.699, 224.907, 94.35, 0., 0.264, 1.32, "", "", "", "", 
  "", "", "", "", 3535., 401552., 742.869, 6.54, 3535., 6.54, 0.034, 29.1, 
  "samples tested", "", "", "", "", "", "", "", "", "", "", 540542., 
  1454.433, 30.6, 4.12, 2.875, 15183.616, "", 164.905, 9.19, 2.1, 55., 
  95.803, "", 78.92, 0.74}, {"MDV", "Asia", "Maldives", "2021-01-31", 15841., 
  105., 121.143, 52., 1., 0.143, 29305.771, 194.249, 224.114, 96.2, 1.85, 
  0.264, 1.3, "", "", "", "", "", "", "", "", 2600., 404152., 747.679, 4.81, 
  3441., 6.366, 0.035, 28.4, "samples tested", "", "", "", "", "", "", "", 
  "", "", "", 540542., 1454.433, 30.6, 4.12, 2.875, 15183.616, "", 164.905, 
  9.19, 2.1, 55., 95.803, "", 78.92, 0.74}, {"MDV", "Asia", "Maldives", 
  "2021-02-01", 16056., 215., 136.286, 52., 0., 0.143, 29703.52, 397.749, 
  252.128, 96.2, 0., 0.264, 1.28, "", "", "", "", "", "", "", "", 4126., 
  408278., 755.312, 7.633, 3353., 6.203, 0.041, 24.6, "samples tested", "", 
  "", "", "", "", "", "", "", "", "", 540542., 1454.433, 30.6, 4.12, 2.875, 
  15183.616, "", 164.905, 9.19, 2.1, 55., 95.803, "", 78.92, 0.74}, 
 {"MDV", "Asia", "Maldives", "2021-02-02", 16155., 99., 129.714, 52., 0., 
  0.143, 29886.669, 183.15, 239.971, 96.2, 0., 0.264, 1.25, "", "", "", "", 
  "", "", "", "", 3471., 411749., 761.734, 6.421, 3372., 6.238, 0.038, 26., 
  "samples tested", 880., 880., "", "", "", 0.16, 0.16, "", "", "", 540542., 
  1454.433, 30.6, 4.12, 2.875, 15183.616, "", 164.905, 9.19, 2.1, 55., 
  95.803, "", 78.92, 0.74}, {"MDV", "Asia", "Maldives", "2021-02-03", 16276., 
  121., 126.571, 53., 1., 0.286, 30110.519, 223.849, 234.157, 98.05, 1.85, 
  0.529, 1.22, "", "", "", "", "", "", "", "", 3197., 414946., 767.648, 
  5.914, 3303., 6.111, 0.038, 26.1, "samples tested", 1578., 1578., "", 698., 
  698., 0.29, 0.29, "", 1291., "", 540542., 1454.433, 30.6, 4.12, 2.875, 
  15183.616, "", 164.905, 9.19, 2.1, 55., 95.803, "", 78.92, 0.74}, 
 {"MDV", "Asia", "Maldives", "2021-02-04", 16410., 134., 130.571, 54., 1., 
  0.429, 30358.418, 247.899, 241.556, 99.9, 1.85, 0.793, 1.2, "", "", "", "", 
  "", "", "", "", 3886., 418832., 774.837, 7.189, 3388., 6.268, 0.039, 25.9, 
  "samples tested", 3204., 3204., "", 1626., 1162., 0.59, 0.59, "", 2150., 
  "", 540542., 1454.433, 30.6, 4.12, 2.875, 15183.616, "", 164.905, 9.19, 
  2.1, 55., 95.803, "", 78.92, 0.74}, {"MDV", "Asia", "Maldives", 
  "2021-02-05", 16547., 137., 133.286, 54., 0., 0.429, 30611.867, 253.449, 
  246.578, 99.9, 0., 0.793, 1.19, "", "", "", "", "", "", "", "", 2982., 
  421814., 780.354, 5.517, 3400., 6.29, 0.039, 25.5, "samples tested", 4269., 
  4269., "", 1065., 1130., 0.79, 0.79, "", 2090., "", 540542., 1454.433, 
  30.6, 4.12, 2.875, 15183.616, "", 164.905, 9.19, 2.1, 55., 95.803, "", 
  78.92, 0.74}, {"MDV", "Asia", "Maldives", "2021-02-06", 16656., 109., 
  131.429, 54., 0., 0.429, 30813.517, 201.649, 243.142, 99.9, 0., 0.793, 
  1.17, "", "", "", "", "", "", "", "", 3220., 425034., 786.311, 5.957, 
  3355., 6.207, 0.039, 25.5, "samples tested", 6854., 6854., "", 2585., 
  1494., 1.27, 1.27, "", 2764., "", 540542., 1454.433, 30.6, 4.12, 2.875, 
  15183.616, "", 164.905, 9.19, 2.1, 55., 95.803, "", 78.92, 0.74}, 
 {"MDV", "Asia", "Maldives", "2021-02-07", 16783., 127., 134.571, 55., 1., 
  0.429, 31048.466, 234.949, 248.956, 101.75, 1.85, 0.793, 1.16, "", "", "", 
  "", "", "", "", "", 3151., 428185., 792.14, 5.829, 3433., 6.351, 0.039, 
  25.5, "samples tested", 9752., 9752., "", 2898., 1774., 1.8, 1.8, "", 
  3282., "", 540542., 1454.433, 30.6, 4.12, 2.875, 15183.616, "", 164.905, 
  9.19, 2.1, 55., 95.803, "", 78.92, 0.74}, {"MDV", "Asia", "Maldives", 
  "2021-02-08", 16909., 126., 121.857, 55., 0., 0.429, 31281.566, 233.099, 
  225.435, 101.75, 0., 0.793, 1.15, "", "", "", "", "", "", "", "", 3944., 
  432129., 799.436, 7.296, 3407., 6.303, 0.036, 28., "samples tested", 
  12934., 12934., "", 3182., 2009., 2.39, 2.39, "", 3717., "", 540542., 
  1454.433, 30.6, 4.12, 2.875, 15183.616, "", 164.905, 9.19, 2.1, 55., 
  95.803, "", 78.92, 0.74}, {"MDV", "Asia", "Maldives", "2021-02-09", 17101., 
  192., 135.143, 56., 1., 0.571, 31636.765, 355.199, 250.014, 103.6, 1.85, 
  1.057, 1.15, "", "", "", "", "", "", "", "", 4716., 436845., 808.161, 
  8.725, 3585., 6.632, 0.038, 26.5, "samples tested", 16251., 16251., "", 
  3317., 2196., 3.01, 3.01, "", 4063., "", 540542., 1454.433, 30.6, 4.12, 
  2.875, 15183.616, "", 164.905, 9.19, 2.1, 55., 95.803, "", 78.92, 0.74}, 
 {"MDV", "Asia", "Maldives", "2021-02-10", 17201., 100., 132.143, 56., 0., 
  0.429, 31821.764, 185., 244.464, 103.6, 0., 0.793, 1.13, "", "", "", "", 
  "", "", "", "", 3703., 440548., 815.012, 6.851, 3657., 6.765, 0.036, 27.7, 
  "samples tested", 20161., 20161., "", 3910., 2655., 3.73, 3.73, "", 4912., 
  "", 540542., 1454.433, 30.6, 4.12, 2.875, 15183.616, "", 164.905, 9.19, 
  2.1, 55., 95.803, "", 78.92, 0.74}, {"MDV", "Asia", "Maldives", 
  "2021-02-11", 17387., 186., 139.571, 56., 0., 0.286, 32165.863, 344.099, 
  258.206, 103.6, 0., 0.529, 1.13, "", "", "", "", "", "", "", "", 4765., 
  445313., 823.827, 8.815, 3783., 6.999, 0.037, 27.1, "samples tested", 
  25327., 25327., "", 5166., 3160., 4.69, 4.69, "", 5846., "", 540542., 
  1454.433, 30.6, 4.12, 2.875, 15183.616, "", 164.905, 9.19, 2.1, 55., 
  95.803, "", 78.92, 0.74}, {"MDV", "Asia", "Maldives", "2021-02-12", 17507., 
  120., 137.143, 57., 1., 0.429, 32387.863, 221.999, 253.714, 105.45, 1.85, 
  0.793, 1.11, "", "", "", "", "", "", "", "", 2751., 448064., 828.916, 
  5.089, 3750., 6.937, 0.037, 27.3, "samples tested", 27367., 27367., "", 
  2040., 3300., 5.06, 5.06, "", 6105., "", 540542., 1454.433, 30.6, 4.12, 
  2.875, 15183.616, "", 164.905, 9.19, 2.1, 55., 95.803, "", 78.92, 0.74}, 
 {"MDV", "Asia", "Maldives", "2021-02-13", 17716., 209., 151.429, 58., 1., 
  0.571, 32774.512, 386.649, 280.142, 107.3, 1.85, 1.057, 1.1, "", "", "", 
  "", "", "", "", "", 4006., 452070., 836.327, 7.411, 3862., 7.145, 0.039, 
  25.5, "samples tested", 33106., 33106., "", 5739., 3750., 6.12, 6.12, "", 
  6937., "", 540542., 1454.433, 30.6, 4.12, 2.875, 15183.616, "", 164.905, 
  9.19, 2.1, 55., 95.803, "", 78.92, 0.74}, {"MDV", "Asia", "Maldives", 
  "2021-02-14", 17828., 112., 149.286, 58., 0., 0.429, 32981.711, 207.199, 
  276.178, 107.3, 0., 0.793, 1.08, "", "", "", "", "", "", "", "", 3497., 
  455567., 842.797, 6.469, 3912., 7.237, 0.038, 26.2, "samples tested", 
  38591., 38591., "", 5485., 4120., 7.14, 7.14, "", 7622., "", 540542., 
  1454.433, 30.6, 4.12, 2.875, 15183.616, "", 164.905, 9.19, 2.1, 55., 
  95.803, "", 78.92, 0.74}, {"MDV", "Asia", "Maldives", "2021-02-15", 17953., 
  125., 149.143, 58., 0., 0.429, 33212.96, 231.249, 275.914, 107.3, 0., 
  0.793, 1.06, "", "", "", "", "", "", "", "", 4889., 460456., 851.841, 
  9.045, 4047., 7.487, 0.037, 27.1, "samples tested", 43817., 43817., "", 
  5226., 4412., 8.11, 8.11, "", 8162., "", 540542., 1454.433, 30.6, 4.12, 
  2.875, 15183.616, "", 164.905, 9.19, 2.1, 55., 95.803, "", 78.92, 0.74}, 
 {"MDV", "Asia", "Maldives", "2021-02-16", 18082., 129., 140.143, 58., 0., 
  0.286, 33451.61, 238.649, 259.264, 107.3, 0., 0.529, 1.05, "", "", "", "", 
  "", "", "", "", 5045., 465501., 861.175, 9.333, 4094., 7.574, 0.034, 29.2, 
  "samples tested", 50047., 50047., "", 6230., 4828., 9.26, 9.26, "", 8932., 
  "", 540542., 1454.433, 30.6, 4.12, 2.875, 15183.616, "", 164.905, 9.19, 
  2.1, 55., 95.803, "", 78.92, 0.74}, {"MDV", "Asia", "Maldives", 
  "2021-02-17", 18224., 142., 146.143, 58., 0., 0.286, 33714.309, 262.699, 
  270.364, 107.3, 0., 0.529, 1.04, "", "", "", "", "", "", "", "", 4589., 
  470090., 869.664, 8.49, 4220., 7.807, 0.035, 28.9, "samples tested", 
  56218., 56218., "", 6171., 5151., 10.4, 10.4, "", 9529., "", 540542., 
  1454.433, 30.6, 4.12, 2.875, 15183.616, "", 164.905, 9.19, 2.1, 55., 
  95.803, "", 78.92, 0.74}, {"MDV", "Asia", "Maldives", "2021-02-18", 18340., 
  116., 136.143, 58., 0., 0.286, 33928.908, 214.599, 251.864, 107.3, 0., 
  0.529, 1.04, "", "", "", "", "", "", "", "", 3963., 474053., 876.996, 
  7.332, 4106., 7.596, 0.033, 30.2, "samples tested", 64048., 64048., "", 
  7830., 5532., 11.85, 11.85, "", 10234., "", 540542., 1454.433, 30.6, 4.12, 
  2.875, 15183.616, "", 164.905, 9.19, 2.1, 55., 95.803, "", 78.92, 0.74}, 
 {"MDV", "Asia", "Maldives", "2021-02-19", 18467., 127., 137.143, 58., 0., 
  0.143, 34163.858, 234.949, 253.714, 107.3, 0., 0.264, 1.04, "", "", "", "", 
  "", "", "", "", 4245., 478298., 884.849, 7.853, 4319., 7.99, 0.032, 31.5, 
  "samples tested", 64048., 64048., "", 0., 5240., 11.85, 11.85, "", 9694., 
  "", 540542., 1454.433, 30.6, 4.12, 2.875, 15183.616, "", 164.905, 9.19, 
  2.1, 55., 95.803, "", 78.92, 0.74}, {"MDV", "Asia", "Maldives", 
  "2021-02-20", 18612., 145., 128., 60., 2., 0.286, 34432.107, 268.249, 
  236.799, 111., 3.7, 0.529, 1.05, "", "", "", "", "", "", "", "", 3883., 
  482181., 892.032, 7.184, 4302., 7.959, 0.03, 33.6, "samples tested", 
  70009., 70009., "", 5961., 5272., 12.95, 12.95, "", 9753., "", 540542., 
  1454.433, 30.6, 4.12, 2.875, 15183.616, "", 164.905, 9.19, 2.1, 55., 
  95.803, "", 78.92, 0.74}, {"MDV", "Asia", "Maldives", "2021-02-21", 18769., 
  157., 134.429, 60., 0., 0.286, 34722.556, 290.449, 248.692, 111., 0., 
  0.529, 1.05, "", "", "", "", "", "", "", "", 4353., 486534., 900.085, 
  8.053, 4424., 8.184, 0.03, 32.9, "samples tested", 75013., 75013., "", 
  5004., 5203., 13.88, 13.88, "", 9626., "", 540542., 1454.433, 30.6, 4.12, 
  2.875, 15183.616, "", 164.905, 9.19, 2.1, 55., 95.803, "", 78.92, 0.74}, 
 {"MDV", "Asia", "Maldives", "2021-02-22", 18930., 161., 139.571, 60., 0., 
  0.286, 35020.405, 297.849, 258.206, 111., 0., 0.529, 1.04, "", "", "", "", 
  "", "", "", "", 5000., 491534., 909.335, 9.25, 4440., 8.214, 0.031, 31.8, 
  "samples tested", 80159., 80159., "", 5146., 5192., 14.83, 14.83, "", 
  9605., "", 540542., 1454.433, 30.6, 4.12, 2.875, 15183.616, "", 164.905, 
  9.19, 2.1, 55., 95.803, "", 78.92, 0.74}, {"MDV", "Asia", "Maldives", 
  "2021-02-23", 19038., 108., 136.571, 60., 0., 0.286, 35220.205, 199.799, 
  252.656, 111., 0., 0.529, 1.03, "", "", "", "", "", "", "", "", 4388., 
  495922., 917.453, 8.118, 4346., 8.04, 0.031, 31.8, "samples tested", 
  85110., 85110., "", 4951., 5009., 15.75, 15.75, "", 9267., "", 540542., 
  1454.433, 30.6, 4.12, 2.875, 15183.616, "", 164.905, 9.19, 2.1, 55., 
  95.803, "", 78.92, 0.74}, {"MDV", "Asia", "Maldives", "2021-02-24", 19162., 
  124., 134., 60., 0., 0.286, 35449.604, 229.399, 247.899, 111., 0., 0.529, 
  1.04, "", "", "", "", "", "", "", "", 4237., 500159., 925.292, 7.838, 
  4296., 7.948, 0.031, 32.1, "samples tested", 90865., 90865., "", 5755., 
  4950., 16.81, 16.81, "", 9157., "", 540542., 1454.433, 30.6, 4.12, 2.875, 
  15183.616, "", 164.905, 9.19, 2.1, 55., 95.803, "", 78.92, 0.74}, 
 {"MDV", "Asia", "Maldives", "2021-02-25", 19346., 184., 143.714, 60., 0., 
  0.286, 35790.003, 340.399, 265.871, 111., 0., 0.529, 1.04, "", "", "", "", 
  "", "", "", "", 3993., 504152., 932.679, 7.387, 4300., 7.955, 0.033, 29.9, 
  "samples tested", 98311., 98311., "", 7446., 4895., 18.19, 18.19, "", 
  9056., "", 540542., 1454.433, 30.6, 4.12, 2.875, 15183.616, "", 164.905, 
  9.19, 2.1, 55., 95.803, "", 78.92, 0.74}, {"MDV", "Asia", "Maldives", 
  "2021-02-26", 19479., 133., 144.571, 60., 0., 0.286, 36036.053, 246.049, 
  267.456, 111., 0., 0.529, 1.04, "", "", "", "", "", "", "", "", 4742., 
  508894., 941.451, 8.773, 4371., 8.086, 0.033, 30.2, "samples tested", 
  99419., 99419., "", 1108., 5053., 18.39, 18.39, "", 9348., "", 540542., 
  1454.433, 30.6, 4.12, 2.875, 15183.616, "", 164.905, 9.19, 2.1, 55., 
  95.803, "", 78.92, 0.74}, {"MDV", "Asia", "Maldives", "2021-02-27", 19597., 
  118., 140.714, 61., 1., 0.143, 36254.352, 218.299, 260.321, 112.85, 1.85, 
  0.264, 1.04, "", "", "", "", "", "", "", "", 3952., 512846., 948.763, 
  7.311, 4381., 8.105, 0.032, 31.1, "samples tested", 105492., 105492., "", 
  6073., 5069., 19.52, 19.52, "", 9378., "", 540542., 1454.433, 30.6, 4.12, 
  2.875, 15183.616, "", 164.905, 9.19, 2.1, 55., 95.803, "", 78.92, 0.74}, 
 {"MDV", "Asia", "Maldives", "2021-02-28", 19793., 196., 146.286, 62., 1., 
  0.286, 36616.951, 362.599, 270.628, 114.7, 1.85, 0.529, 1.04, "", "", "", 
  "", "", "", "", "", 5142., 517988., 958.275, 9.513, 4493., 8.312, 0.033, 
  30.7, "samples tested", 111415., 111415., "", 5923., 5200., 20.61, 20.61, 
  "", 9620., "", 540542., 1454.433, 30.6, 4.12, 2.875, 15183.616, "", 
  164.905, 9.19, 2.1, 55., 95.803, "", 78.92, 0.74}, 
 {"MDV", "Asia", "Maldives", "2021-03-01", 19979., 186., 149.857, 62., 0., 
  0.286, 36961.05, 344.099, 277.235, 114.7, 0., 0.529, 1.03, "", "", "", "", 
  "", "", "", "", 4247., 522235., 966.132, 7.857, 4386., 8.114, 0.034, 29.3, 
  "samples tested", 117115., 117115., "", 5700., 5279., 21.67, 21.67, "", 
  9766., "", 540542., 1454.433, 30.6, 4.12, 2.875, 15183.616, "", 164.905, 
  9.19, 2.1, 55., 95.803, "", 78.92, 0.74}, {"MDV", "Asia", "Maldives", 
  "2021-03-02", 20144., 165., 158., 62., 0., 0.286, 37266.299, 305.249, 
  292.299, 114.7, 0., 0.529, 1.02, "", "", "", "", "", "", "", "", 4970., 
  527205., 975.327, 9.194, 4469., 8.268, 0.035, 28.3, "samples tested", 
  123665., 123665., "", 6550., 5508., 22.88, 22.88, "", 10190., "", 540542., 
  1454.433, 30.6, 4.12, 2.875, 15183.616, "", 164.905, 9.19, 2.1, 55., 
  95.803, "", 78.92, 0.74}, {"MDV", "Asia", "Maldives", "2021-03-03", 20280., 
  136., 159.714, 63., 1., 0.429, 37517.899, 251.599, 295.471, 116.55, 1.85, 
  0.793, 1., "", "", "", "", "", "", "", "", 4262., 531467., 983.211, 7.885, 
  4473., 8.275, 0.036, 28., "samples tested", 129424., 129424., "", 5759., 
  5508., 23.94, 23.94, "", 10190., "", 540542., 1454.433, 30.6, 4.12, 2.875, 
  15183.616, "", 164.905, 9.19, 2.1, 55., 95.803, "", 78.92, 0.74}, 
 {"MDV", "Asia", "Maldives", "2021-03-04", 20447., 167., 157.286, 64., 1., 
  0.571, 37826.848, 308.949, 290.978, 118.4, 1.85, 1.057, 0.98, "", "", "", 
  "", "", "", "", "", 4089., 535556., 990.776, 7.565, 4486., 8.299, 0.035, 
  28.5, "samples tested", 137124., 137124., "", 7700., 5545., 25.37, 25.37, 
  "", 10258., "", 540542., 1454.433, 30.6, 4.12, 2.875, 15183.616, "", 
  164.905, 9.19, 2.1, 55., 95.803, "", 78.92, 0.74}, 
 {"MDV", "Asia", "Maldives", "2021-03-05", 20565., 118., 155.143, 64., 0., 
  0.571, 38045.147, 218.299, 287.014, 118.4, 0., 1.057, 0.97, "", "", "", "", 
  "", "", "", "", 2964., 538520., 996.259, 5.483, 4232., 7.829, 0.037, 27.3, 
  "samples tested", 138827., 138827., "", 1703., 5630., 25.68, 25.68, "", 
  10415., "", 540542., 1454.433, 30.6, 4.12, 2.875, 15183.616, "", 164.905, 
  9.19, 2.1, 55., 95.803, "", 78.92, 0.74}, {"MDV", "Asia", "Maldives", 
  "2021-03-06", 20663., 98., 152.286, 64., 0., 0.429, 38226.447, 181.3, 
  281.728, 118.4, 0., 0.793, 0.95, "", "", "", "", "", "", "", "", 4318., 
  542838., 1004.248, 7.988, 4285., 7.927, 0.036, 28.1, "samples tested", 
  145768., 145768., "", 6941., 5754., 26.97, 26.97, "", 10645., "", 540542., 
  1454.433, 30.6, 4.12, 2.875, 15183.616, "", 164.905, 9.19, 2.1, 55., 
  95.803, "", 78.92, 0.74}, {"MDV", "Asia", "Maldives", "2021-03-07", 20794., 
  131., 143., 64., 0., 0.286, 38468.796, 242.349, 264.549, 118.4, 0., 0.529, 
  0.95, "", "", "", "", "", "", "", "", 3691., 546529., 1011.076, 6.828, 
  4077., 7.542, 0.035, 28.5, "samples tested", 151643., 151643., "", 5875., 
  5747., 28.05, 28.05, "", 10632., "", 540542., 1454.433, 30.6, 4.12, 2.875, 
  15183.616, "", 164.905, 9.19, 2.1, 55., 95.803, "", 78.92, 0.74}, 
 {"MDV", "Asia", "Maldives", "2021-03-08", 20919., 125., 134.286, 64., 0., 
  0.286, 38700.046, 231.249, 248.428, 118.4, 0., 0.529, 0.94, "", "", "", "", 
  "", "", "", "", 3644., 550173., 1017.817, 6.741, 3991., 7.383, 0.034, 29.7, 
  "samples tested", 157813., 157813., "", 6170., 5814., 29.2, 29.2, "", 
  10756., "", 540542., 1454.433, 30.6, 4.12, 2.875, 15183.616, "", 164.905, 
  9.19, 2.1, 55., 95.803, "", 78.92, 0.74}, {"MDV", "Asia", "Maldives", 
  "2021-03-09", 21034., 115., 127.143, 64., 0., 0.286, 38912.795, 212.749, 
  235.214, 118.4, 0., 0.529, 0.94, "", "", "", "", "", "", "", "", 3877., 
  554050., 1024.99, 7.172, 3835., 7.095, 0.033, 30.2, "samples tested", 
  165675., 165675., "", 7862., 6001., 30.65, 30.65, "", 11102., "", 540542., 
  1454.433, 30.6, 4.12, 2.875, 15183.616, "", 164.905, 9.19, 2.1, 55., 
  95.803, "", 78.92, 0.74}, {"MDV", "Asia", "Maldives", "2021-03-10", 21144., 
  110., 123.429, 64., 0., 0.143, 39116.294, 203.499, 228.342, 118.4, 0., 
  0.264, 0.94, "", "", "", "", "", "", "", "", 2803., 556853., 1030.175, 
  5.186, 3627., 6.71, 0.034, 29.4, "samples tested", 175456., 175456., "", 
  9781., 6576., 32.46, 32.46, "", 12166., "", 540542., 1454.433, 30.6, 4.12, 
  2.875, 15183.616, "", 164.905, 9.19, 2.1, 55., 95.803, "", 78.92, 0.74}, 
 {"MDV", "Asia", "Maldives", "2021-03-11", 21268., 124., 117.286, 64., 0., 
  0., 39345.694, 229.399, 216.978, 118.4, 0., 0., 0.94, "", "", "", "", "", 
  "", "", "", 3059., 559912., 1035.834, 5.659, 3479., 6.436, 0.034, 29.7, 
  "samples tested", 186930., 186930., "", 11474., 7115., 34.58, 34.58, "", 
  13163., "", 540542., 1454.433, 30.6, 4.12, 2.875, 15183.616, "", 164.905, 
  9.19, 2.1, 55., 95.803, "", 78.92, 0.74}, {"MDV", "Asia", "Maldives", 
  "2021-03-12", 21382., 114., 116.714, 64., 0., 0., 39556.593, 210.899, 
  215.921, 118.4, 0., 0., 0.95, "", "", "", "", "", "", "", "", 3462., 
  563374., 1042.239, 6.405, 3551., 6.569, 0.033, 30.4, "samples tested", 
  188436., 188436., "", 1506., 7087., 34.86, 34.86, "", 13111., "", 540542., 
  1454.433, 30.6, 4.12, 2.875, 15183.616, "", 164.905, 9.19, 2.1, 55., 
  95.803, "", 78.92, 0.74}, {"MDV", "Asia", "Maldives", "2021-03-13", 21476., 
  94., 116.143, 64., 0., 0., 39730.493, 173.9, 214.864, 118.4, 0., 0., 0.96, 
  "", "", "", "", "", "", "", "", 4626., 568000., 1050.797, 8.558, 3595., 
  6.651, 0.032, 31., "samples tested", 198206., 198206., "", 9770., 7491., 
  36.67, 36.67, "", 13858., "", 540542., 1454.433, 30.6, 4.12, 2.875, 
  15183.616, "", 164.905, 9.19, 2.1, 55., 95.803, "", 78.92, 0.74}, 
 {"MDV", "Asia", "Maldives", "2021-03-14", 21572., 96., 111.143, 64., 0., 0., 
  39908.092, 177.6, 205.614, 118.4, 0., 0., 0.97, "", "", "", "", "", "", "", 
  "", 3071., 571071., 1056.478, 5.681, 3506., 6.486, 0.032, 31.5, 
  "samples tested", 206114., 206114., "", 7908., 7782., 38.13, 38.13, "", 
  14397., "", 540542., 1454.433, 30.6, 4.12, 2.875, 15183.616, "", 164.905, 
  9.19, 2.1, 55., 95.803, "", 78.92, 0.74}, {"MDV", "Asia", "Maldives", 
  "2021-03-15", 21666., 94., 106.714, 64., 0., 0., 40081.992, 173.9, 197.421, 
  118.4, 0., 0., 0.99, "", "", "", "", "", "", "", "", 4561., 575632., 
  1064.916, 8.438, 3637., 6.728, 0.029, 34.1, "samples tested", 212711., 
  212711., "", 6597., 7843., 39.35, 39.35, "", 14510., "", 540542., 1454.433, 
  30.6, 4.12, 2.875, 15183.616, "", 164.905, 9.19, 2.1, 55., 95.803, "", 
  78.92, 0.74}, {"MDV", "Asia", "Maldives", "2021-03-16", 21819., 153., 
  112.143, 64., 0., 0., 40365.041, 283.049, 207.464, 118.4, 0., 0., 1.02, "", 
  "", "", "", "", "", "", "", 4553., 580185., 1073.339, 8.423, 3734., 6.908, 
  0.03, 33.3, "samples tested", 214486., 214486., "", 1775., 6973., 39.68, 
  39.68, "", 12900., "", 540542., 1454.433, 30.6, 4.12, 2.875, 15183.616, "", 
  164.905, 9.19, 2.1, 55., 95.803, "", 78.92, 0.74}, 
 {"MDV", "Asia", "Maldives", "2021-03-17", 21961., 142., 116.714, 64., 0., 
  0., 40627.74, 262.699, 215.921, 118.4, 0., 0., 1.03, "", "", "", "", "", 
  "", "", "", 3777., 583962., 1080.327, 6.987, 3873., 7.165, 0.03, 33.2, 
  "samples tested", 215852., 215852., "", 1366., 5771., 39.93, 39.93, "", 
  10676., "", 540542., 1454.433, 30.6, 4.12, 2.875, 15183.616, "", 164.905, 
  9.19, 2.1, 55., 95.803, "", 78.92, 0.74}, {"MDV", "Asia", "Maldives", 
  "2021-03-18", 22147., 186., 125.571, 64., 0., 0., 40971.839, 344.099, 
  232.307, 118.4, 0., 0., 1.04, "", "", "", "", "", "", "", "", 4688., 
  588650., 1089., 8.673, 4105., 7.594, 0.031, 32.7, "samples tested", 
  217597., 217597., "", 1745., 4381., 40.26, 40.26, "", 8105., "", 540542., 
  1454.433, 30.6, 4.12, 2.875, 15183.616, "", 164.905, 9.19, 2.1, 55., 
  95.803, "", 78.92, 0.74}, {"MDV", "Asia", "Maldives", "2021-03-19", 22292., 
  145., 130., 65., 1., 0.143, 41240.089, 268.249, 240.499, 120.25, 1.85, 
  0.264, 1.05, "", "", "", "", "", "", "", "", 4460., 593110., 1097.251, 
  8.251, 4248., 7.859, 0.031, 32.7, "samples tested", 218046., 218046., "", 
  449., 4230., 40.34, 40.34, "", 7825., "", 540542., 1454.433, 30.6, 4.12, 
  2.875, 15183.616, "", 164.905, 9.19, 2.1, 55., 95.803, "", 78.92, 0.74}, 
 {"MDV", "Asia", "Maldives", "2021-03-20", 22373., 81., 128.143, 65., 0., 
  0.143, 41389.938, 149.85, 237.064, 120.25, 0., 0.264, 1.04, "", "", "", "", 
  "", "", "", "", 4886., 597996., 1106.29, 9.039, 4285., 7.927, 0.03, 33.4, 
  "samples tested", 218645., 218645., "", 599., 2920., 40.45, 40.45, "", 
  5402., "", 540542., 1454.433, 30.6, 4.12, 2.875, 15183.616, "", 164.905, 
  9.19, 2.1, 55., 95.803, "", 78.92, 0.74}, {"MDV", "Asia", "Maldives", 
  "2021-03-21", 22513., 140., 134.429, 66., 1., 0.286, 41648.938, 258.999, 
  248.692, 122.1, 1.85, 0.529, 1.05, "", "", "", "", "", "", "", "", 4397., 
  602393., 1114.424, 8.134, 4475., 8.279, 0.03, 33.3, "samples tested", 
  218912., 218912., "", 267., 1828., 40.5, 40.5, "", 3382., "", 540542., 
  1454.433, 30.6, 4.12, 2.875, 15183.616, "", 164.905, 9.19, 2.1, 55., 
  95.803, "", 78.92, 0.74}, {"MDV", "Asia", "Maldives", "2021-03-22", 22662., 
  149., 142.286, 66., 0., 0.286, 41924.587, 275.649, 263.228, 122.1, 0., 
  0.529, 1.05, "", "", "", "", "", "", "", "", 3957., 606350., 1121.744, 
  7.32, 4388., 8.118, 0.032, 30.8, "samples tested", 220768., 220768., "", 
  1856., 1151., 40.84, 40.84, "", 2129., "", 540542., 1454.433, 30.6, 4.12, 
  2.875, 15183.616, "", 164.905, 9.19, 2.1, 55., 95.803, "", 78.92, 0.74}, 
 {"MDV", "Asia", "Maldives", "2021-03-23", 22790., 128., 138.714, 66., 0., 
  0.286, 42161.386, 236.799, 256.621, 122.1, 0., 0.529, 1.06, "", "", "", "", 
  "", "", "", "", 4336., 610686., 1129.766, 8.022, 4357., 8.06, 0.032, 31.4, 
  "samples tested", 222970., 222970., "", 2202., 1212., 41.25, 41.25, "", 
  2242., "", 540542., 1454.433, 30.6, 4.12, 2.875, 15183.616, "", 164.905, 
  9.19, 2.1, 55., 95.803, "", 78.92, 0.74}, {"MDV", "Asia", "Maldives", 
  "2021-03-24", 22929., 139., 138.286, 66., 0., 0.286, 42418.535, 257.149, 
  255.828, 122.1, 0., 0.529, 1.06, "", "", "", "", "", "", "", "", 6659., 
  617345., 1142.085, 12.319, 4769., 8.823, 0.029, 34.5, "samples tested", 
  224979., 224979., "", 2009., 1304., 41.62, 41.62, "", 2412., "", 540542., 
  1454.433, 30.6, 4.12, 2.875, 15183.616, "", 164.905, 9.19, 2.1, 55., 
  95.803, "", 78.92, 0.74}, {"MDV", "Asia", "Maldives", "2021-03-25", 23091., 
  162., 134.857, 66., 0., 0.286, 42718.235, 299.699, 249.485, 122.1, 0., 
  0.529, 1.07, "", "", "", "", "", "", "", "", 4318., 621663., 1150.073, 
  7.988, 4716., 8.725, 0.029, 35., "samples tested", 227423., 227423., "", 
  2444., 1404., 42.07, 42.07, "", 2597., "", 540542., 1454.433, 30.6, 4.12, 
  2.875, 15183.616, "", 164.905, 9.19, 2.1, 55., 95.803, "", 78.92, 0.74}, 
 {"MDV", "Asia", "Maldives", "2021-03-26", 23237., 146., 135., 66., 0., 
  0.143, 42988.334, 270.099, 249.749, 122.1, 0., 0.264, 1.08, "", "", "", "", 
  "", "", "", "", 2948., 624611., 1155.527, 5.454, 4500., 8.325, 0.03, 33.3, 
  "samples tested", 227696., 227696., "", 273., 1379., 42.12, 42.12, "", 
  2551., "", 540542., 1454.433, 30.6, 4.12, 2.875, 15183.616, "", 164.905, 
  9.19, 2.1, 55., 95.803, "", 78.92, 0.74}, {"MDV", "Asia", "Maldives", 
  "2021-03-27", 23403., 166., 147.143, 66., 0., 0.143, 43295.433, 307.099, 
  272.214, 122.1, 0., 0.264, 1.09, "", "", "", "", "", "", "", "", 4283., 
  628894., 1163.451, 7.924, 4414., 8.166, 0.033, 30., "samples tested", 
  230130., 230130., "", 2434., 1641., 42.57, 42.57, "", 3036., "", 540542., 
  1454.433, 30.6, 4.12, 2.875, 15183.616, "", 164.905, 9.19, 2.1, 55., 
  95.803, "", 78.92, 0.74}, {"MDV", "Asia", "Maldives", "2021-03-28", 23524., 
  121., 144.429, 66., 0., 0., 43519.282, 223.849, 267.192, 122.1, 0., 0., 
  1.09, "", "", "", "", "", "", "", "", 3728., 632622., 1170.348, 6.897, 
  4318., 7.988, 0.033, 29.9, "samples tested", 232175., 232175., "", 2045., 
  1895., 42.95, 42.95, "", 3506., "", 540542., 1454.433, 30.6, 4.12, 2.875, 
  15183.616, "", 164.905, 9.19, 2.1, 55., 95.803, "", 78.92, 0.74}, 
 {"MDV", "Asia", "Maldives", "2021-03-29", 23671., 147., 144.143, 66., 0., 
  0., 43791.232, 271.949, 266.664, 122.1, 0., 0., 1.09, "", "", "", "", "", 
  "", "", "", 3472., 636094., 1176.771, 6.423, 4249., 7.861, 0.034, 29.5, 
  "samples tested", 233875., 233875., "", 1700., 1872., 43.27, 43.27, "", 
  3463., "", 540542., 1454.433, 30.6, 4.12, 2.875, 15183.616, "", 164.905, 
  9.19, 2.1, 55., 95.803, "", 78.92, 0.74}, {"MDV", "Asia", "Maldives", 
  "2021-03-30", 23838., 167., 149.714, 66., 0., 0., 44100.181, 308.949, 
  276.971, 122.1, 0., 0., 1.1, "", "", "", "", "", "", "", "", 3493., 
  639587., 1183.233, 6.462, 4129., 7.639, 0.036, 27.6, "samples tested", 
  235682., 235682., "", 1807., 1816., 43.6, 43.6, "", 3360., "", 540542., 
  1454.433, 30.6, 4.12, 2.875, 15183.616, "", 164.905, 9.19, 2.1, 55., 
  95.803, "", 78.92, 0.74}, {"MDV", "Asia", "Maldives", "2021-03-31", 24079., 
  241., 164.286, 67., 1., 0.143, 44546.03, 445.849, 303.928, 123.95, 1.85, 
  0.264, 1.1, "", "", "", "", "", "", "", "", 3850., 643437., 1190.355, 
  7.122, 3727., 6.895, 0.044, 22.7, "samples tested", 237716., 237716., "", 
  2034., 1820., 43.98, 43.98, "", 3367., "", 540542., 1454.433, 30.6, 4.12, 
  2.875, 15183.616, "", 164.905, 9.19, 2.1, 55., 95.803, "", 78.92, 0.74}, 
 {"MDV", "Asia", "Maldives", "2021-04-01", 24379., 300., 184., 67., 0., 
  0.143, 45101.028, 554.999, 340.399, 123.95, 0., 0.264, 1.08, "", "", "", 
  "", "", "", "", "", 3625., 647062., 1197.061, 6.706, 3628., 6.712, 0.051, 
  19.7, "samples tested", 240773., 240773., "", 3057., 1907., 44.54, 44.54, 
  "", 3528., "", 540542., 1454.433, 30.6, 4.12, 2.875, 15183.616, "", 
  164.905, 9.19, 2.1, 55., 95.803, "", 78.92, 0.74}, 
 {"MDV", "Asia", "Maldives", "2021-04-02", 24548., 169., 187.286, 67., 0., 
  0.143, 45413.677, 312.649, 346.478, 123.95, 0., 0.264, 1.05, "", "", "", 
  "", "", "", "", "", 3044., 650106., 1202.693, 5.631, 3642., 6.738, 0.051, 
  19.4, "samples tested", 241127., 241127., "", 354., 1919., 44.61, 44.61, 
  "", 3550., "", 540542., 1454.433, 30.6, 4.12, 2.875, 15183.616, "", 
  164.905, 9.19, 2.1, 55., 95.803, "", 78.92, 0.74}, 
 {"MDV", "Asia", "Maldives", "2021-04-03", 24651., 103., 178.286, 67., 0., 
  0.143, 45604.227, 190.549, 329.828, 123.95, 0., 0.264, 1.01, "", "", "", 
  "", "", "", "", "", 3063., 653169., 1208.359, 5.667, 3468., 6.416, 0.051, 
  19.5, "samples tested", 245470., 243749., 1721., 4343., 2191., 45.41, 
  45.09, 0.32, 4053., "", 540542., 1454.433, 30.6, 4.12, 2.875, 15183.616, 
  "", 164.905, 9.19, 2.1, 55., 95.803, "", 78.92, 0.74}, 
 {"MDV", "Asia", "Maldives", "2021-04-04", 24783., 132., 179.857, 67., 0., 
  0.143, 45848.426, 244.199, 332.735, 123.95, 0., 0.264, 0.99, "", "", "", 
  "", "", "", "", "", 3049., 656218., 1214., 5.641, 3371., 6.236, 0.053, 
  18.7, "samples tested", 250633., 246896., 3737., 5163., 2637., 46.37, 
  45.68, 0.69, 4878., "", 540542., 1454.433, 30.6, 4.12, 2.875, 15183.616, 
  "", 164.905, 9.19, 2.1, 55., 95.803, "", 78.92, 0.74}, 
 {"MDV", "Asia", "Maldives", "2021-04-05", 24908., 125., 176.714, 67., 0., 
  0.143, 46079.676, 231.249, 326.921, 123.95, 0., 0.264, 0.97, "", "", "", 
  "", "", "", "", "", 3237., 659455., 1219.988, 5.988, 3337., 6.173, 0.053, 
  18.9, "samples tested", 256892., 251139., 5753., 6259., 3288., 47.52, 
  46.46, 1.06, 6083., "", 540542., 1454.433, 30.6, 4.12, 2.875, 15183.616, 
  "", 164.905, 9.19, 2.1, 55., 95.803, "", 78.92, 0.74}, 
 {"MDV", "Asia", "Maldives", "2021-04-06", 25053., 145., 173.571, 67., 0., 
  0.143, 46347.925, 268.249, 321.106, 123.95, 0., 0.264, 0.95, "", "", "", 
  "", "", "", "", "", 4892., 664347., 1229.039, 9.05, 3537., 6.543, 0.049, 
  20.4, "samples tested", 263832., 255881., 7951., 6940., 4021., 48.81, 
  47.34, 1.47, 7439., "", 540542., 1454.433, 30.6, 4.12, 2.875, 15183.616, 
  "", 164.905, 9.19, 2.1, 55., 95.803, "", 78.92, 0.74}, 
 {"MDV", "Asia", "Maldives", "2021-04-07", 25191., 138., 158.857, 67., 0., 
  0., 46603.224, 255.299, 293.885, 123.95, 0., 0., 0.94, "", "", "", "", "", 
  "", "", "", 4034., 668381., 1236.502, 7.463, 3563., 6.592, 0.045, 22.4, 
  "samples tested", 270854., 260285., 10569., 7022., 4734., 50.11, 48.15, 
  1.96, 8758., "", 540542., 1454.433, 30.6, 4.12, 2.875, 15183.616, "", 
  164.905, 9.19, 2.1, 55., 95.803, "", 78.92, 0.74}, 
 {"MDV", "Asia", "Maldives", "2021-04-08", 25304., 113., 132.143, 67., 0., 
  0., 46812.274, 209.049, 244.464, 123.95, 0., 0., 0.93, "", "", "", "", "", 
  "", "", "", 3062., 671443., 1242.166, 5.665, 3483., 6.444, 0.038, 26.4, 
  "samples tested", 280186., 265235., 14951., 9332., 5630., 51.83, 49.07, 
  2.77, 10415., "", 540542., 1454.433, 30.6, 4.12, 2.875, 15183.616, "", 
  164.905, 9.19, 2.1, 55., 95.803, "", 78.92, 0.74}, 
 {"MDV", "Asia", "Maldives", "2021-04-09", 25436., 132., 126.857, 67., 0., 
  0., 47056.473, 244.199, 234.685, 123.95, 0., 0., 0.93, "", "", "", "", "", 
  "", "", "", 3084., 674527., 1247.872, 5.705, 3489., 6.455, 0.036, 27.5, 
  "samples tested", 282926., 267795., 15131., 2740., 5971., 52.34, 49.54, 
  2.8, 11046., "", 540542., 1454.433, 30.6, 4.12, 2.875, 15183.616, "", 
  164.905, 9.19, 2.1, 55., 95.803, "", 78.92, 0.74}, 
 {"MDV", "Asia", "Maldives", "2021-04-10", 25524., 88., 124.714, 67., 0., 0., 
  47219.273, 162.8, 230.721, 123.95, 0., 0., 0.93, "", "", "", "", "", "", 
  "", "", 3019., 677546., 1253.457, 5.585, 3482., 6.442, 0.036, 27.9, 
  "samples tested", 283753., 268459., 15294., 827., 5469., 52.49, 49.66, 
  2.83, 10118., "", 540542., 1454.433, 30.6, 4.12, 2.875, 15183.616, "", 
  164.905, 9.19, 2.1, 55., 95.803, "", 78.92, 0.74}, 
 {"MDV", "Asia", "Maldives", "2021-04-11", 25617., 93., 119.143, 67., 0., 0., 
  47391.322, 172.05, 220.414, 123.95, 0., 0., 0.93, "", "", "", "", "", "", 
  "", "", 2990., 680536., 1258.988, 5.531, 3474., 6.427, 0.034, 29.2, 
  "samples tested", "", "", "", "", 5823., "", "", "", 10773., "", 540542., 
  1454.433, 30.6, 4.12, 2.875, 15183.616, "", 164.905, 9.19, 2.1, 55., 
  95.803, "", 78.92, 0.74}, {"MDV", "Asia", "Maldives", "2021-04-12", 25701., 
  84., 113.286, 67., 0., 0., 47546.722, 155.4, 209.578, 123.95, 0., 0., 0.94, 
  "", "", "", "", "", "", "", "", 2216., 682752., 1263.088, 4.1, 3328., 
  6.157, 0.034, 29.4, "samples tested", 299029., 273660., 25369., "", 6020., 
  55.32, 50.63, 4.69, 11137., "", 540542., 1454.433, 30.6, 4.12, 2.875, 
  15183.616, "", 164.905, 9.19, 2.1, 55., 95.803, "", 78.92, 0.74}, 
 {"MDV", "Asia", "Maldives", "2021-04-13", 25759., 58., 100.857, 67., 0., 0., 
  47654.021, 107.3, 186.585, 123.95, 0., 0., 0.97, "", "", "", "", "", "", 
  "", "", 2702., 685454., 1268.086, 4.999, 3015., 5.578, 0.033, 29.9, 
  "samples tested", "", "", "", "", 5366., "", "", "", 9927., "", 540542., 
  1454.433, 30.6, 4.12, 2.875, 15183.616, "", 164.905, 9.19, 2.1, 55., 
  95.803, "", 78.92, 0.74}, {"MDV", "Asia", "Maldives", "2021-04-14", 25844., 
  85., 93.286, 67., 0., 0., 47811.271, 157.25, 172.578, 123.95, 0., 0., 1., 
  "", "", "", "", "", "", "", "", 2413., 687867., 1272.551, 4.464, 2784., 
  5.15, 0.034, 29.8, "samples tested", 303752., 274782., 28970., "", 4700., 
  56.19, 50.83, 5.36, 8695., "", 540542., 1454.433, 30.6, 4.12, 2.875, 
  15183.616, "", 164.905, 9.19, 2.1, 55., 95.803, "", 78.92, 0.74}, 
 {"MDV", "Asia", "Maldives", "2021-04-15", 25939., 95., 90.714, 67., 0., 0., 
  47987.02, 175.75, 167.821, 123.95, 0., 0., 1.05, "", "", "", "", "", "", 
  "", "", 2621., 690488., 1277.399, 4.849, 2721., 5.034, 0.033, 30., 
  "samples tested", 312053., 277522., 34531., 8301., 4552., 57.73, 51.34, 
  6.39, 8421., "", 540542., 1454.433, 30.6, 4.12, 2.875, 15183.616, "", 
  164.905, 9.19, 2.1, 55., 95.803, "", 78.92, 0.74}, 
 {"MDV", "Asia", "Maldives", "2021-04-16", 26021., 82., 83.571, 68., 1., 
  0.143, 48138.72, 151.7, 154.607, 125.8, 1.85, 0.264, 1.11, "", "", "", "", 
  "", "", "", "", 2584., 693072., 1282.18, 4.78, 2649., 4.901, 0.032, 31.7, 
  "samples tested", 313363., 278069., 35294., 1310., 4348., 57.97, 51.44, 
  6.53, 8044., "", 540542., 1454.433, 30.6, 4.12, 2.875, 15183.616, "", 
  164.905, 9.19, 2.1, 55., 95.803, "", 78.92, 0.74}, 
 {"MDV", "Asia", "Maldives", "2021-04-17", 26145., 124., 88.714, 69., 1., 
  0.286, 48368.119, 229.399, 164.121, 127.65, 1.85, 0.529, 1.18, "", "", "", 
  "", "", "", "", "", 2585., 695657., 1286.962, 4.782, 2587., 4.786, 0.034, 
  29.2, "samples tested", 319532., 279302., 40230., 6169., 5111., 59.11, 
  51.67, 7.44, 9455., "", 540542., 1454.433, 30.6, 4.12, 2.875, 15183.616, 
  "", 164.905, 9.19, 2.1, 55., 95.803, "", 78.92, 0.74}, 
 {"MDV", "Asia", "Maldives", "2021-04-18", 26348., 203., 104.429, 70., 1., 
  0.429, 48743.668, 375.549, 193.192, 129.5, 1.85, 0.793, 1.25, "", "", "", 
  "", "", "", "", "", 2678., 698335., 1291.916, 4.954, 2543., 4.705, 0.041, 
  24.4, "samples tested", 327665., 281848., 45817., 8133., 5182., 60.62, 
  52.14, 8.48, 9587., "", 540542., 1454.433, 30.6, 4.12, 2.875, 15183.616, 
  "", 164.905, 9.19, 2.1, 55., 95.803, "", 78.92, 0.74}, 
 {"MDV", "Asia", "Maldives", "2021-04-19", 26505., 157., 114.857, 70., 0., 
  0.429, 49034.118, 290.449, 212.485, 129.5, 0., 0.793, 1.29, "", "", "", "", 
  "", "", "", "", 3122., 701457., 1297.692, 5.776, 2672., 4.943, 0.043, 23.3, 
  "samples tested", 335323., 283973., 51350., 7658., 5185., 62.03, 52.53, 
  9.5, 9592., "", 540542., 1454.433, 30.6, 4.12, 2.875, 15183.616, "", 
  164.905, 9.19, 2.1, 55., 95.803, "", 78.92, 0.74}, 
 {"MDV", "Asia", "Maldives", "2021-04-20", 26667., 162., 129.714, 71., 1., 
  0.571, 49333.817, 299.699, 239.971, 131.35, 1.85, 1.057, 1.33, "", "", "", 
  "", "", "", "", "", 2784., 704241., 1302.842, 5.15, 2684., 4.965, 0.048, 
  20.7, "samples tested", 342379., 285562., 56817., 7056., 5856., 63.34, 
  52.83, 10.51, 10834., "", 540542., 1454.433, 30.6, 4.12, 2.875, 15183.616, 
  "", 164.905, 9.19, 2.1, 55., 95.803, "", 78.92, 0.74}, 
 {"MDV", "Asia", "Maldives", "2021-04-21", 26920., 253., 153.714, 71., 0., 
  0.571, 49801.866, 468.049, 284.371, 131.35, 0., 1.057, 1.37, "", "", "", 
  "", "", "", "", "", 3286., 707527., 1308.921, 6.079, 2809., 5.197, 0.055, 
  18.3, "samples tested", 349757., 287171., 62586., 7378., 6572., 64.7, 
  53.13, 11.58, 12158., "", 540542., 1454.433, 30.6, 4.12, 2.875, 15183.616, 
  "", 164.905, 9.19, 2.1, 55., 95.803, "", 78.92, 0.74}, 
 {"MDV", "Asia", "Maldives", "2021-04-22", 27084., 164., 163.571, 71., 0., 
  0.571, 50105.265, 303.399, 302.606, 131.35, 0., 1.057, 1.41, "", "", "", 
  "", "", "", "", "", 3000., 710527., 1314.471, 5.55, 2863., 5.297, 0.057, 
  17.5, "samples tested", 358705., 288903., 69802., 8948., 6665., 66.36, 
  53.45, 12.91, 12330., "", 540542., 1454.433, 30.6, 4.12, 2.875, 15183.616, 
  "", 164.905, 9.19, 2.1, 55., 95.803, "", 78.92, 0.74}, 
 {"MDV", "Asia", "Maldives", "2021-04-23", 27403., 319., 197.429, 71., 0., 
  0.429, 50695.413, 590.148, 365.242, 131.35, 0., 0.793, 1.44, "", "", "", 
  "", "", "", "", "", 3094., 713621., 1320.195, 5.724, 2936., 5.432, 0.067, 
  14.9, "samples tested", 360997., 290014., 70983., 2292., 6805., 66.78, 
  53.65, 13.13, 12589., "", 540542., 1454.433, 30.6, 4.12, 2.875, 15183.616, 
  "", 164.905, 9.19, 2.1, 55., 95.803, "", 78.92, 0.74}, 
 {"MDV", "Asia", "Maldives", "2021-04-24", 27621., 218., 210.857, 71., 0., 
  0.286, 51098.712, 403.299, 390.085, 131.35, 0., 0.529, 1.46, "", "", "", 
  "", "", "", "", "", 3375., 716996., 1326.439, 6.244, 3048., 5.639, 0.069, 
  14.5, "samples tested", 368150., 291227., 76923., 7153., 6945., 68.11, 
  53.88, 14.23, 12848., "", 540542., 1454.433, 30.6, 4.12, 2.875, 15183.616, 
  "", 164.905, 9.19, 2.1, 55., 95.803, "", 78.92, 0.74}, 
 {"MDV", "Asia", "Maldives", "2021-04-25", 27874., 253., 218., 71., 0., 
  0.143, 51566.761, 468.049, 403.299, 131.35, 0., 0.264, 1.48, "", "", "", 
  "", "", "", "", "", 3549., 720545., 1333.005, 6.566, 3173., 5.87, 0.069, 
  14.6, "samples tested", 375240., 292413., 82827., 7090., 6796., 69.42, 
  54.1, 15.32, 12573., "", 540542., 1454.433, 30.6, 4.12, 2.875, 15183.616, 
  "", 164.905, 9.19, 2.1, 55., 95.803, "", 78.92, 0.74}, 
 {"MDV", "Asia", "Maldives", "2021-04-26", 28202., 328., 242.429, 71., 0., 
  0.143, 52173.559, 606.798, 448.492, 131.35, 0., 0.264, 1.5, "", "", "", "", 
  "", "", "", "", 3252., 723797., 1339.021, 6.016, 3191., 5.903, 0.076, 13.2, 
  "samples tested", 382078., 293429., 88649., 6838., 6679., 70.68, 54.28, 
  16.4, 12356., "", 540542., 1454.433, 30.6, 4.12, 2.875, 15183.616, "", 
  164.905, 9.19, 2.1, 55., 95.803, "", 78.92, 0.74}, 
 {"MDV", "Asia", "Maldives", "2021-04-27", 28588., 386., 274.429, 71., 0., 
  0., 52887.657, 714.098, 507.691, 131.35, 0., 0., 1.52, "", "", "", "", "", 
  "", "", "", 3289., 727086., 1345.105, 6.085, 3264., 6.038, 0.084, 11.9, 
  "samples tested", 386881., 294269., 92612., 4803., 6357., 71.57, 54.44, 
  17.13, 11760., "", 540542., 1454.433, 30.6, 4.12, 2.875, 15183.616, "", 
  164.905, 9.19, 2.1, 55., 95.803, "", 78.92, 0.74}, 
 {"MDV", "Asia", "Maldives", "2021-04-28", 29052., 464., 304.571, 72., 1., 
  0.143, 53746.055, 858.398, 563.456, 133.2, 1.85, 0.264, 1.53, "", "", "", 
  "", "", "", "", "", 4396., 731482., 1353.238, 8.133, 3422., 6.331, 0.089, 
  11.2, "samples tested", 392590., 295251., 97339., 5709., 6119., 72.63, 
  54.62, 18.01, 11320., "", 540542., 1454.433, 30.6, 4.12, 2.875, 15183.616, 
  "", 164.905, 9.19, 2.1, 55., 95.803, "", 78.92, 0.74}, 
 {"MDV", "Asia", "Maldives", "2021-04-29", 29370., 318., 326.571, 73., 1., 
  0.286, 54334.353, 588.298, 604.156, 135.05, 1.85, 0.529, 1.53, "", "", "", 
  "", "", "", "", "", 2556., 734038., 1357.967, 4.729, 3359., 6.214, 0.097, 
  10.3, "samples tested", 397875., 296529., 101346., 5285., 5596., 73.61, 
  54.86, 18.75, 10353., "", 540542., 1454.433, 30.6, 4.12, 2.875, 15183.616, 
  "", 164.905, 9.19, 2.1, 55., 95.803, "", 78.92, 0.74}, 
 {"MDV", "Asia", "Maldives", "2021-04-30", 29835., 465., 347.429, 73., 0., 
  0.286, 55194.601, 860.248, 642.741, 135.05, 0., 0.529, 1.54, "", "", "", 
  "", "", "", "", "", 3305., 737343., 1364.081, 6.114, 3389., 6.27, 0.103, 
  9.8, "samples tested", "", "", "", "", 5388., "", "", "", 9968., "", 
  540542., 1454.433, 30.6, 4.12, 2.875, 15183.616, "", 164.905, 9.19, 2.1, 
  55., 95.803, "", 78.92, 0.74}, {"MDV", "Asia", "Maldives", "2021-05-01", 
  30237., 402., 373.714, 73., 0., 0.286, 55938.299, 743.698, 691.37, 135.05, 
  0., 0.529, 1.54, "", "", "", "", "", "", "", "", 3854., 741197., 1371.211, 
  7.13, 3457., 6.395, 0.108, 9.3, "samples tested", 399550., 296961., 
  102589., "", 4486., 73.92, 54.94, 18.98, 8299., "", 540542., 1454.433, 
  30.6, 4.12, 2.875, 15183.616, "", 164.905, 9.19, 2.1, 55., 95.803, "", 
  78.92, 0.74}, {"MDV", "Asia", "Maldives", "2021-05-02", 30745., 508., 
  410.143, 74., 1., 0.429, 56878.096, 939.797, 758.762, 136.9, 1.85, 0.793, 
  1.55, "", "", "", "", "", "", "", "", 3523., 744720., 1377.728, 6.518, 
  3454., 6.39, 0.119, 8.4, "samples tested", 406133., 297639., 108494., 
  6583., 4413., 75.13, 55.06, 20.07, 8164., "", 540542., 1454.433, 30.6, 
  4.12, 2.875, 15183.616, "", 164.905, 9.19, 2.1, 55., 95.803, "", 78.92, 
  0.74}, {"MDV", "Asia", "Maldives", "2021-05-03", 31330., 585., 446.857, 
  74., 0., 0.429, 57960.344, 1082.247, 826.683, 136.9, 0., 0.793, 1.55, "", 
  "", "", "", "", "", "", "", 4255., 748975., 1385.6, 7.872, 3597., 6.654, 
  0.124, 8., "samples tested", 412636., 298396., 114240., 6503., 4365., 
  76.34, 55.2, 21.13, 8075., "", 540542., 1454.433, 30.6, 4.12, 2.875, 
  15183.616, "", 164.905, 9.19, 2.1, 55., 95.803, "", 78.92, 0.74}, 
 {"MDV", "Asia", "Maldives", "2021-05-04", 31931., 601., 477.571, 74., 0., 
  0.429, 59072.191, 1111.847, 883.505, 136.9, 0., 0.793, 1.56, "", "", "", 
  "", "", "", "", "", 4552., 753527., 1394.021, 8.421, 3777., 6.987, 0.126, 
  7.9, "samples tested", 418925., 299407., 119518., 6289., 4578., 77.5, 
  55.39, 22.11, 8469., "", 540542., 1454.433, 30.6, 4.12, 2.875, 15183.616, 
  "", 164.905, 9.19, 2.1, 55., 95.803, "", 78.92, 0.74}, 
 {"MDV", "Asia", "Maldives", "2021-05-05", 32665., 734., 516.143, 74., 0., 
  0.286, 60430.087, 1357.896, 954.862, 136.9, 0., 0.529, 1.56, "", "", "", 
  "", "", "", "", "", 4787., 758314., 1402.877, 8.856, 3833., 7.091, 0.135, 
  7.4, "samples tested", 423770., 300189., 123581., 4845., 4454., 78.4, 
  55.53, 22.86, 8240., "", 540542., 1454.433, 30.6, 4.12, 2.875, 15183.616, 
  "", 164.905, 9.19, 2.1, 55., 95.803, "", 78.92, 0.74}, 
 {"MDV", "Asia", "Maldives", "2021-05-06", 33368., 703., 571.143, 77., 3., 
  0.571, 61730.633, 1300.546, 1056.611, 142.45, 5.55, 1.057, 1.56, "", "", 
  "", "", "", "", "", "", 3574., 761888., 1409.489, 6.612, 3979., 7.361, 
  0.144, 7., "samples tested", 427228., 300438., 126790., 3458., 4193., 
  79.04, 55.58, 23.46, 7757., "", 540542., 1454.433, 30.6, 4.12, 2.875, 
  15183.616, "", 164.905, 9.19, 2.1, 55., 95.803, "", 78.92, 0.74}, 
 {"MDV", "Asia", "Maldives", "2021-05-07", 34134., 766., 614.143, 82., 5., 
  1.286, 63147.73, 1417.096, 1136.161, 151.7, 9.25, 2.379, 1.55, "", "", "", 
  "", "", "", "", "", 3153., 765041., 1415.322, 5.833, 3957., 7.32, 0.155, 
  6.4, "samples tested", 428831., 300664., 128167., 1603., 4303., 79.33, 
  55.62, 23.71, 7961., "", 540542., 1454.433, 30.6, 4.12, 2.875, 15183.616, 
  "", 164.905, 9.19, 2.1, 55., 95.803, "", 78.92, 0.74}, 
 {"MDV", "Asia", "Maldives", "2021-05-08", 34724., 590., 641., 83., 1., 
  1.429, 64239.227, 1091.497, 1185.847, 153.55, 1.85, 2.643, 1.56, "", "", 
  "", "", "", "", "", "", 4014., 769055., 1422.748, 7.426, 3980., 7.363, 
  0.161, 6.2, "samples tested", 431792., 300906., 130886., 2961., 4606., 
  79.88, 55.67, 24.21, 8521., "", 540542., 1454.433, 30.6, 4.12, 2.875, 
  15183.616, "", 164.905, 9.19, 2.1, 55., 95.803, "", 78.92, 0.74}, 
 {"MDV", "Asia", "Maldives", "2021-05-09", 35815., 1091., 724.286, 84., 1., 
  1.429, 66257.571, 2018.345, 1339.925, 155.4, 1.85, 2.643, 1.56, "", "", "", 
  "", "", "", "", "", 4507., 773562., 1431.086, 8.338, 4120., 7.622, 0.176, 
  5.7, "samples tested", 435236., 301239., 133997., 3444., 4158., 80.52, 
  55.73, 24.79, 7692., "", 540542., 1454.433, 30.6, 4.12, 2.875, 15183.616, 
  "", 164.905, 9.19, 2.1, 55., 95.803, "", 78.92, 0.74}, 
 {"MDV", "Asia", "Maldives", "2021-05-10", 37019., 1204., 812.714, 87., 3., 
  1.857, 68484.965, 2227.394, 1503.517, 160.95, 5.55, 3.436, 1.56, "", "", 
  "", "", "", "", "", "", 5598., 779160., 1441.442, 10.356, 4312., 7.977, 
  0.188, 5.3, "samples tested", 437912., 301707., 136205., 2676., 3611., 
  81.01, 55.82, 25.2, 6680., "", 540542., 1454.433, 30.6, 4.12, 2.875, 
  15183.616, "", 164.905, 9.19, 2.1, 55., 95.803, "", 78.92, 0.74}, 
 {"MDV", "Asia", "Maldives", "2021-05-11", 38520., 1501., 941.286, 87., 0., 
  1.857, 71261.808, 2776.843, 1741.374, 160.95, 0., 3.436, 1.54, "", "", "", 
  "", "", "", "", "", 6208., 785368., 1452.927, 11.485, 4549., 8.416, 0.207, 
  4.8, "samples tested", 440987., 302097., 138890., 3075., 3152., 81.58, 
  55.89, 25.69, 5831., "", 540542., 1454.433, 30.6, 4.12, 2.875, 15183.616, 
  "", 164.905, 9.19, 2.1, 55., 95.803, "", 78.92, 0.74}, 
 {"MDV", "Asia", "Maldives", "2021-05-12", 40092., 1572., 1061., 87., 0., 
  1.857, 74170., 2908.192, 1962.845, 160.95, 0., 3.436, 1.5, "", "", "", "", 
  "", "", "", "", 5336., 790704., 1462.798, 9.872, 4627., 8.56, 0.229, 4.4, 
  "samples tested", 442560., 302482., 140078., 1573., 2684., 81.87, 55.96, 
  25.91, 4965., "", 540542., 1454.433, 30.6, 4.12, 2.875, 15183.616, "", 
  164.905, 9.19, 2.1, 55., 95.803, "", 78.92, 0.74}, 
 {"MDV", "Asia", "Maldives", "2021-05-13", 41308., 1216., 1134.286, 87., 0., 
  1.429, 76419.594, 2249.594, 2098.423, 160.95, 0., 2.643, 1.45, "", "", "", 
  "", "", "", "", "", 4500., 795204., 1471.123, 8.325, 4759., 8.804, 0.238, 
  4.2, "samples tested", 443176., 302506., 140670., 616., 2278., 81.99, 
  55.96, 26.02, 4214., "", 540542., 1454.433, 30.6, 4.12, 2.875, 15183.616, 
  "", 164.905, 9.19, 2.1, 55., 95.803, "", 78.92, 0.74}, 
 {"MDV", "Asia", "Maldives", "2021-05-14", 42775., 1467., 1234.429, 92., 5., 
  1.429, 79133.536, 2713.943, 2283.687, 170.2, 9.25, 2.643, 1.41, "", "", "", 
  "", "", "", "", "", 5037., 800241., 1480.442, 9.318, 5029., 9.304, 0.245, 
  4.1, "samples tested", 443936., 302688., 141248., 760., 2158., 82.13, 56., 
  26.13, 3992., "", 540542., 1454.433, 30.6, 4.12, 2.875, 15183.616, "", 
  164.905, 9.19, 2.1, 55., 95.803, "", 78.92, 0.74}, 
 {"MDV", "Asia", "Maldives", "2021-05-15", 43782., 1007., 1294., 94., 2., 
  1.571, 80996.481, 1862.945, 2393.894, 173.9, 3.7, 2.907, 1.36, "", "", "", 
  "", "", "", "", "", 3159., 803400., 1486.286, 5.844, 4906., 9.076, 0.264, 
  3.8, "samples tested", 445887., 302974., 142913., 1951., 2014., 82.49, 
  56.05, 26.44, 3726., "", 540542., 1454.433, 30.6, 4.12, 2.875, 15183.616, 
  "", 164.905, 9.19, 2.1, 55., 95.803, "", 78.92, 0.74}, 
 {"MDV", "Asia", "Maldives", "2021-05-16", 44523., 741., 1244., 97., 3., 
  1.857, 82367.328, 1370.846, 2301.394, 179.45, 5.55, 3.436, 1.33, "", "", 
  "", "", "", "", "", "", 2881., 806281., 1491.616, 5.33, 4674., 8.647, 
  0.266, 3.8, "samples tested", 448708., 303336., 145372., 2821., 1925., 
  83.01, 56.12, 26.89, 3561., "", 540542., 1454.433, 30.6, 4.12, 2.875, 
  15183.616, "", 164.905, 9.19, 2.1, 55., 95.803, "", 78.92, 0.74}, 
 {"MDV", "Asia", "Maldives", "2021-05-17", 45956., 1433., 1276.714, 101., 4., 
  2., 85018.37, 2651.043, 2361.915, 186.849, 7.4, 3.7, 1.31, "", "", "", "", 
  "", "", "", "", 4480., 810761., 1499.904, 8.288, 4514., 8.351, 0.283, 3.5, 
  "samples tested", 451601., 303919., 147682., 2893., 1956., 83.55, 56.22, 
  27.32, 3619., "", 540542., 1454.433, 30.6, 4.12, 2.875, 15183.616, "", 
  164.905, 9.19, 2.1, 55., 95.803, "", 78.92, 0.74}, 
 {"MDV", "Asia", "Maldives", "2021-05-18", 47421., 1465., 1271.571, 105., 4., 
  2.571, 87728.613, 2710.243, 2352.401, 194.249, 7.4, 4.757, 1.28, "", "", 
  "", "", "", "", "", "", 3703., 814464., 1506.754, 6.851, 4157., 7.69, 
  0.306, 3.3, "samples tested", 453829., 304394., 149435., 2228., 1835., 
  83.96, 56.31, 27.65, 3395., "", 540542., 1454.433, 30.6, 4.12, 2.875, 
  15183.616, "", 164.905, 9.19, 2.1, 55., 95.803, "", 78.92, 0.74}, 
 {"MDV", "Asia", "Maldives", "2021-05-19", 48608., 1187., 1216.571, 112., 7., 
  3.571, 89924.557, 2195.944, 2250.651, 207.199, 12.95, 6.607, 1.26, "", "", 
  "", "", "", "", "", "", 3771., 818235., 1513.731, 6.976, 3933., 7.276, 
  0.309, 3.2, "samples tested", 455940., 304861., 151079., 2111., 1911., 
  84.35, 56.4, 27.95, 3535., "", 540542., 1454.433, 30.6, 4.12, 2.875, 
  15183.616, "", 164.905, 9.19, 2.1, 55., 95.803, "", 78.92, 0.74}, 
 {"MDV", "Asia", "Maldives", "2021-05-20", 50802., 2194., 1356.286, 114., 2., 
  3.857, 93983.446, 4058.889, 2509.122, 210.899, 3.7, 7.136, 1.24, "", "", 
  "", "", "", "", "", "", 7259., 825494., 1527.16, 13.429, 4327., 8.005, 
  0.313, 3.2, "samples tested", "", "", "", "", 2067., "", "", "", 3824., "", 
  540542., 1454.433, 30.6, 4.12, 2.875, 15183.616, "", 164.905, 9.19, 2.1, 
  55., 95.803, "", 78.92, 0.74}, {"MDV", "Asia", "Maldives", "2021-05-21", 
  52405., 1603., 1375.714, 120., 6., 4., 96948.988, 2965.542, 2545.065, 
  221.999, 11.1, 7.4, 1.21, "", "", "", "", "", "", "", "", 6320., 831814., 
  1538.852, 11.692, 4510., 8.343, 0.305, 3.3, "samples tested", 459347., 
  305401., 153946., "", 2202., 84.98, 56.5, 28.48, 4074., "", 540542., 
  1454.433, 30.6, 4.12, 2.875, 15183.616, "", 164.905, 9.19, 2.1, 55., 
  95.803, "", 78.92, 0.74}, {"MDV", "Asia", "Maldives", "2021-05-22", 54365., 
  1960., 1511.857, 123., 3., 4.143, 100574.978, 3625.99, 2796.928, 227.549, 
  5.55, 7.664, 1.17, "", "", "", "", "", "", "", "", 6333., 838147., 
  1550.568, 11.716, 4964., 9.183, 0.305, 3.3, "samples tested", 461852., 
  305850., 156002., 2505., 2281., 85.44, 56.58, 28.86, 4220., "", 540542., 
  1454.433, 30.6, 4.12, 2.875, 15183.616, "", 164.905, 9.19, 2.1, 55., 
  95.803, "", 78.92, 0.74}, {"MDV", "Asia", "Maldives", "2021-05-23", 55924., 
  1559., 1628.714, 129., 6., 4.571, 103459.121, 2884.142, 3013.113, 238.649, 
  11.1, 8.457, 1.11, "", "", "", "", "", "", "", "", 5834., 843981., 
  1561.361, 10.793, 5386., 9.964, 0.302, 3.3, "samples tested", 464505., 
  306430., 158075., 2653., 2257., 85.93, 56.69, 29.24, 4175., "", 540542., 
  1454.433, 30.6, 4.12, 2.875, 15183.616, "", 164.905, 9.19, 2.1, 55., 
  95.803, "", 78.92, 0.74}, {"MDV", "Asia", "Maldives", "2021-05-24", 57341., 
  1417., 1626.429, 139., 10., 5.429, 106080.564, 2621.443, 3008.885, 257.149, 
  18.5, 10.043, 1.06, "", "", "", "", "", "", "", "", 5581., 849562., 
  1571.685, 10.325, 5543., 10.255, 0.293, 3.4, "samples tested", 466740., 
  307210., 159530., 2235., 2163., 86.35, 56.83, 29.51, 4002., "", 540542., 
  1454.433, 30.6, 4.12, 2.875, 15183.616, "", 164.905, 9.19, 2.1, 55., 
  95.803, "", 78.92, 0.74}, {"MDV", "Asia", "Maldives", "2021-05-25", 58345., 
  1004., 1560.571, 144., 5., 5.571, 107937.959, 1857.395, 2887.049, 266.399, 
  9.25, 10.307, 1., "", "", "", "", "", "", "", "", 4030., 853592., 1579.141, 
  7.455, 5590., 10.341, 0.279, 3.6, "samples tested", 469381., 307927., 
  161454., 2641., 2222., 86.84, 56.97, 29.87, 4111., "", 540542., 1454.433, 
  30.6, 4.12, 2.875, 15183.616, "", 164.905, 9.19, 2.1, 55., 95.803, "", 
  78.92, 0.74}, {"MDV", "Asia", "Maldives", "2021-05-26", 59644., 1299., 
  1576.571, 147., 3., 5., 110341.102, 2403.144, 2916.649, 271.949, 5.55, 
  9.25, 0.96, "", "", "", "", "", "", "", "", 5186., 858778., 1588.735, 
  9.594, 5792., 10.715, 0.272, 3.7, "samples tested", 470836., 308423., 
  162413., 1455., 2128., 87.1, 57.06, 30.05, 3937., "", 540542., 1454.433, 
  30.6, 4.12, 2.875, 15183.616, "", 164.905, 9.19, 2.1, 55., 95.803, "", 
  78.92, 0.74}, {"MDV", "Asia", "Maldives", "2021-05-27", 60943., 1299., 
  1448.714, 151., 4., 5.286, 112744.246, 2403.144, 2680.114, 279.349, 7.4, 
  9.779, 0.92, "", "", "", "", "", "", "", "", 5167., 863945., 1598.294, 
  9.559, 5493., 10.162, 0.264, 3.8, "samples tested", 472694., 308905., 
  163789., 1858., 2150., 87.45, 57.15, 30.3, 3977., "", 540542., 1454.433, 
  30.6, 4.12, 2.875, 15183.616, "", 164.905, 9.19, 2.1, 55., 95.803, "", 
  78.92, 0.74}, {"MDV", "Asia", "Maldives", "2021-05-28", 61844., 901., 
  1348.429, 155., 4., 5., 114411.091, 1666.845, 2494.586, 286.749, 7.4, 9.25, 
  0.89, "", "", "", "", "", "", "", "", 4821., 868766., 1607.213, 8.919, 
  5279., 9.766, 0.255, 3.9, "samples tested", 473035., 309022., 164013., 
  341., 1955., 87.51, 57.17, 30.34, 3617., "", 540542., 1454.433, 30.6, 4.12, 
  2.875, 15183.616, "", 164.905, 9.19, 2.1, 55., 95.803, "", 78.92, 0.74}, 
 {"MDV", "Asia", "Maldives", "2021-05-29", 62906., 1062., 1220.143, 157., 2., 
  4.857, 116375.786, 1964.695, 2257.258, 290.449, 3.7, 8.986, 0.85, "", "", 
  "", "", "", "", "", "", 4832., 873598., 1616.152, 8.939, 5064., 9.368, 
  0.241, 4.2, "samples tested", 474625., 309444., 165181., 1590., 1825., 
  87.81, 57.25, 30.56, 3376., "", 540542., 1454.433, 30.6, 4.12, 2.875, 
  15183.616, "", 164.905, 9.19, 2.1, 55., 95.803, "", 78.92, 0.74}, 
 {"MDV", "Asia", "Maldives", "2021-05-30", 63686., 780., 1108.857, 158., 1., 
  4.143, 117818.782, 1442.996, 2051.38, 292.299, 1.85, 7.664, 0.82, "", "", 
  "", "", "", "", "", "", 4356., 877954., 1624.211, 8.059, 4853., 8.978, 
  0.228, 4.4, "samples tested", 476305., 309815., 166490., 1680., 1686., 
  88.12, 57.32, 30.8, 3119., "", 540542., 1454.433, 30.6, 4.12, 2.875, 
  15183.616, "", 164.905, 9.19, 2.1, 55., 95.803, "", 78.92, 0.74}, 
 {"MDV", "Asia", "Maldives", "2021-05-31", 64396., 710., 1007.857, 160., 2., 
  3., 119132.278, 1313.496, 1864.531, 295.999, 3.7, 5.55, 0.79, "", "", "", 
  "", "", "", "", "", 5310., 883264., 1634.034, 9.823, 4815., 8.908, 0.209, 
  4.8, "samples tested", 477916., 310159., 167757., 1611., 1597., 88.41, 
  57.38, 31.03, 2954., "", 540542., 1454.433, 30.6, 4.12, 2.875, 15183.616, 
  "", 164.905, 9.19, 2.1, 55., 95.803, "", 78.92, 0.74}, 
 {"MDV", "Asia", "Maldives", "2021-06-01", 65164., 768., 974.143, 169., 9., 
  3.571, 120553.075, 1420.796, 1802.159, 312.649, 16.65, 6.607, 0.77, "", "", 
  "", "", "", "", "", "", 5685., 888949., 1644.551, 10.517, 5051., 9.344, 
  0.193, 5.2, "samples tested", 479294., 310405., 168889., 1378., 1416., 
  88.67, 57.42, 31.24, 2620., "", 540542., 1454.433, 30.6, 4.12, 2.875, 
  15183.616, "", 164.905, 9.19, 2.1, 55., 95.803, "", 78.92, 0.74}, 
 {"MDV", "Asia", "Maldives", "2021-06-02", 65868., 704., 889.143, 171., 2., 
  3.429, 121855.471, 1302.396, 1644.91, 316.349, 3.7, 6.343, 0.75, "", "", 
  "", "", "", "", "", "", 5181., 894130., 1654.136, 9.585, 5050., 9.342, 
  0.176, 5.7, "samples tested", 480939., 310834., 170105., 1645., 1443., 
  88.97, 57.5, 31.47, 2670., "", 540542., 1454.433, 30.6, 4.12, 2.875, 
  15183.616, "", 164.905, 9.19, 2.1, 55., 95.803, "", 78.92, 0.74}, 
 {"MDV", "Asia", "Maldives", "2021-06-03", 66516., 648., 796.143, 173., 2., 
  3.143, 123054.268, 1198.797, 1472.86, 320.049, 3.7, 5.814, 0.73, "", "", 
  "", "", "", "", "", "", 3832., 897962., 1661.225, 7.089, 4860., 8.991, 
  0.164, 6.1, "samples tested", 482340., 311225., 171115., 1401., 1378., 
  89.23, 57.58, 31.66, 2549., "", 540542., 1454.433, 30.6, 4.12, 2.875, 
  15183.616, "", 164.905, 9.19, 2.1, 55., 95.803, "", 78.92, 0.74}, 
 {"MDV", "Asia", "Maldives", "2021-06-04", 66948., 432., 729.143, 177., 4., 
  3.143, 123853.466, 799.198, 1348.911, 327.449, 7.4, 5.814, 0.72, "", "", 
  "", "", "", "", "", "", 4056., 902018., 1668.729, 7.504, 4750., 8.787, 
  0.154, 6.5, "samples tested", 482628., 311325., 171303., 288., 1370., 
  89.29, 57.59, 31.69, 2534., "", 540542., 1454.433, 30.6, 4.12, 2.875, 
  15183.616, "", 164.905, 9.19, 2.1, 55., 95.803, "", 78.92, 0.74}, 
 {"MDV", "Asia", "Maldives", "2021-06-05", 67538., 590., 661.714, 182., 5., 
  3.571, 124944.963, 1091.497, 1224.168, 336.699, 9.25, 6.607, 0.72, "", "", 
  "", "", "", "", "", "", 5256., 907274., 1678.452, 9.724, 4811., 8.9, 0.138, 
  7.3, "samples tested", "", "", "", "", "", "", "", "", "", "", 540542., 
  1454.433, 30.6, 4.12, 2.875, 15183.616, "", 164.905, 9.19, 2.1, 55., 
  95.803, "", 78.92, 0.74}, {"MDV", "Asia", "Maldives", "2021-06-06", 67950., 
  412., 609.143, 185., 3., 3.857, 125707.161, 762.198, 1126.911, 342.249, 
  5.55, 7.136, 0.72, "", "", "", "", "", "", "", "", 5082., 912356., 
  1687.854, 9.402, 4915., 9.093, 0.124, 8.1, "samples tested", "", "", "", 
  "", "", "", "", "", "", "", 540542., 1454.433, 30.6, 4.12, 2.875, 
  15183.616, "", 164.905, 9.19, 2.1, 55., 95.803, "", 78.92, 0.74}, 
 {"MDV", "Asia", "Maldives", "2021-06-07", 68502., 552., 586.571, 187., 2., 
  3.857, 126728.358, 1021.197, 1085.154, 345.949, 3.7, 7.136, "", "", "", "", 
  "", "", "", "", "", 5043., 917399., 1697.184, 9.33, 4876., 9.021, 0.12, 
  8.3, "samples tested", "", "", "", "", "", "", "", "", "", "", 540542., 
  1454.433, 30.6, 4.12, 2.875, 15183.616, "", 164.905, 9.19, 2.1, 55., 
  95.803, "", 78.92, 0.74}, {"MLI", "Africa", "Mali", "2020-03-25", 2., 2., 
  "", "", "", "", 0.099, 0.099, "", "", "", "", "", "", "", "", "", "", "", 
  "", "", "", "", "", "", "", "", "", "", "", "", "", "", "", "", "", "", "", 
  "", 75., 2.0250834*^7, 15.196, 16.4, 2.519, 1.486, 2014.306, "", 268.024, 
  2.42, 1.6, 23., 52.232, 0.1, 59.31, 0.434}, 
 {"MLI", "Africa", "Mali", "2020-03-26", 4., 2., "", "", "", "", 0.198, 
  0.099, "", "", "", "", "", "", "", "", "", "", "", "", "", "", "", "", "", 
  "", "", "", "", "", "", "", "", "", "", "", "", "", "", 75., 2.0250834*^7, 
  15.196, 16.4, 2.519, 1.486, 2014.306, "", 268.024, 2.42, 1.6, 23., 52.232, 
  0.1, 59.31, 0.434}, {"MLI", "Africa", "Mali", "2020-03-27", 11., 7., "", 
  "", "", "", 0.543, 0.346, "", "", "", "", "", "", "", "", "", "", "", "", 
  "", "", "", "", "", "", "", "", "", "", "", "", "", "", "", "", "", "", "", 
  75., 2.0250834*^7, 15.196, 16.4, 2.519, 1.486, 2014.306, "", 268.024, 2.42, 
  1.6, 23., 52.232, 0.1, 59.31, 0.434}, {"MLI", "Africa", "Mali", 
  "2020-03-28", 18., 7., "", "", "", "", 0.889, 0.346, "", "", "", "", "", 
  "", "", "", "", "", "", "", "", "", "", "", "", "", "", "", "", "", "", "", 
  "", "", "", "", "", "", "", 75., 2.0250834*^7, 15.196, 16.4, 2.519, 1.486, 
  2014.306, "", 268.024, 2.42, 1.6, 23., 52.232, 0.1, 59.31, 0.434}, 
 {"MLI", "Africa", "Mali", "2020-03-29", 18., 0., "", 1., 1., "", 0.889, 0., 
  "", 0.049, 0.049, "", "", "", "", "", "", "", "", "", "", "", "", "", "", 
  "", "", "", "", "", "", "", "", "", "", "", "", "", "", 75., 2.0250834*^7, 
  15.196, 16.4, 2.519, 1.486, 2014.306, "", 268.024, 2.42, 1.6, 23., 52.232, 
  0.1, 59.31, 0.434}, {"MLI", "Africa", "Mali", "2020-03-30", 25., 7., 3.571, 
  2., 1., 0.286, 1.235, 0.346, 0.176, 0.099, 0.049, 0.014, "", "", "", "", 
  "", "", "", "", "", "", "", "", "", "", "", "", "", "", "", "", "", "", "", 
  "", "", "", "", 75., 2.0250834*^7, 15.196, 16.4, 2.519, 1.486, 2014.306, 
  "", 268.024, 2.42, 1.6, 23., 52.232, 0.1, 59.31, 0.434}, 
 {"MLI", "Africa", "Mali", "2020-03-31", 28., 3., 4., 2., 0., 0.286, 1.383, 
  0.148, 0.198, 0.099, 0., 0.014, "", "", "", "", "", "", "", "", "", "", "", 
  "", "", "", "", "", "", "", "", "", "", "", "", "", "", "", "", 75., 
  2.0250834*^7, 15.196, 16.4, 2.519, 1.486, 2014.306, "", 268.024, 2.42, 1.6, 
  23., 52.232, 0.1, 59.31, 0.434}, {"MLI", "Africa", "Mali", "2020-04-01", 
  31., 3., 4.143, 3., 1., 0.429, 1.531, 0.148, 0.205, 0.148, 0.049, 0.021, 
  "", "", "", "", "", "", "", "", "", "", "", "", "", "", "", "", "", "", "", 
  "", "", "", "", "", "", "", "", 75., 2.0250834*^7, 15.196, 16.4, 2.519, 
  1.486, 2014.306, "", 268.024, 2.42, 1.6, 23., 52.232, 0.1, 59.31, 0.434}, 
 {"MLI", "Africa", "Mali", "2020-04-02", 36., 5., 4.571, 3., 0., 0.429, 
  1.778, 0.247, 0.226, 0.148, 0., 0.021, "", "", "", "", "", "", "", "", "", 
  "", "", "", "", "", "", "", "", "", "", "", "", "", "", "", "", "", "", 
  75., 2.0250834*^7, 15.196, 16.4, 2.519, 1.486, 2014.306, "", 268.024, 2.42, 
  1.6, 23., 52.232, 0.1, 59.31, 0.434}, {"MLI", "Africa", "Mali", 
  "2020-04-03", 39., 3., 4., 3., 0., 0.429, 1.926, 0.148, 0.198, 0.148, 0., 
  0.021, "", "", "", "", "", "", "", "", "", "", "", "", "", "", "", "", "", 
  "", "", "", "", "", "", "", "", "", "", 75., 2.0250834*^7, 15.196, 16.4, 
  2.519, 1.486, 2014.306, "", 268.024, 2.42, 1.6, 23., 52.232, 0.1, 59.31, 
  0.434}, {"MLI", "Africa", "Mali", "2020-04-04", 41., 2., 3.286, 3., 0., 
  0.429, 2.025, 0.099, 0.162, 0.148, 0., 0.021, "", "", "", "", "", "", "", 
  "", "", "", "", "", "", "", "", "", "", "", "", "", "", "", "", "", "", "", 
  "", 75., 2.0250834*^7, 15.196, 16.4, 2.519, 1.486, 2014.306, "", 268.024, 
  2.42, 1.6, 23., 52.232, 0.1, 59.31, 0.434}, 
 {"MLI", "Africa", "Mali", "2020-04-05", 45., 4., 3.857, 5., 2., 0.571, 
  2.222, 0.198, 0.19, 0.247, 0.099, 0.028, "", "", "", "", "", "", "", "", 
  "", "", "", "", "", "", "", "", "", "", "", "", "", "", "", "", "", "", "", 
  75., 2.0250834*^7, 15.196, 16.4, 2.519, 1.486, 2014.306, "", 268.024, 2.42, 
  1.6, 23., 52.232, 0.1, 59.31, 0.434}, {"MLI", "Africa", "Mali", 
  "2020-04-06", 47., 2., 3.143, 5., 0., 0.429, 2.321, 0.099, 0.155, 0.247, 
  0., 0.021, "", "", "", "", "", "", "", "", "", "", "", "", "", "", "", "", 
  "", "", "", "", "", "", "", "", "", "", "", 75., 2.0250834*^7, 15.196, 
  16.4, 2.519, 1.486, 2014.306, "", 268.024, 2.42, 1.6, 23., 52.232, 0.1, 
  59.31, 0.434}, {"MLI", "Africa", "Mali", "2020-04-07", 56., 9., 4., 5., 0., 
  0.429, 2.765, 0.444, 0.198, 0.247, 0., 0.021, "", "", "", "", "", "", "", 
  "", "", "", "", "", "", "", "", "", "", "", "", "", "", "", "", "", "", "", 
  "", 75., 2.0250834*^7, 15.196, 16.4, 2.519, 1.486, 2014.306, "", 268.024, 
  2.42, 1.6, 23., 52.232, 0.1, 59.31, 0.434}, 
 {"MLI", "Africa", "Mali", "2020-04-08", 59., 3., 4., 7., 2., 0.571, 2.913, 
  0.148, 0.198, 0.346, 0.099, 0.028, "", "", "", "", "", "", "", "", "", "", 
  "", "", "", "", "", "", "", "", "", "", "", "", "", "", "", "", "", 75., 
  2.0250834*^7, 15.196, 16.4, 2.519, 1.486, 2014.306, "", 268.024, 2.42, 1.6, 
  23., 52.232, 0.1, 59.31, 0.434}, {"MLI", "Africa", "Mali", "2020-04-09", 
  74., 15., 5.429, 7., 0., 0.571, 3.654, 0.741, 0.268, 0.346, 0., 0.028, "", 
  "", "", "", "", "", "", "", "", "", "", "", "", "", "", "", "", "", "", "", 
  "", "", "", "", "", "", "", 75., 2.0250834*^7, 15.196, 16.4, 2.519, 1.486, 
  2014.306, "", 268.024, 2.42, 1.6, 23., 52.232, 0.1, 59.31, 0.434}, 
 {"MLI", "Africa", "Mali", "2020-04-10", 87., 13., 6.857, 7., 0., 0.571, 
  4.296, 0.642, 0.339, 0.346, 0., 0.028, "", "", "", "", "", "", "", "", "", 
  "", "", "", "", "", "", "", "", "", "", "", "", "", "", "", "", "", "", 
  75., 2.0250834*^7, 15.196, 16.4, 2.519, 1.486, 2014.306, "", 268.024, 2.42, 
  1.6, 23., 52.232, 0.1, 59.31, 0.434}, {"MLI", "Africa", "Mali", 
  "2020-04-11", 87., 0., 6.571, 7., 0., 0.571, 4.296, 0., 0.325, 0.346, 0., 
  0.028, "", "", "", "", "", "", "", "", "", "", "", "", "", "", "", "", "", 
  "", "", "", "", "", "", "", "", "", "", 75., 2.0250834*^7, 15.196, 16.4, 
  2.519, 1.486, 2014.306, "", 268.024, 2.42, 1.6, 23., 52.232, 0.1, 59.31, 
  0.434}, {"MLI", "Africa", "Mali", "2020-04-12", 105., 18., 8.571, 9., 2., 
  0.571, 5.185, 0.889, 0.423, 0.444, 0.099, 0.028, "", "", "", "", "", "", 
  "", "", "", "", "", "", "", "", "", "", "", "", "", "", "", "", "", "", "", 
  "", "", 75., 2.0250834*^7, 15.196, 16.4, 2.519, 1.486, 2014.306, "", 
  268.024, 2.42, 1.6, 23., 52.232, 0.1, 59.31, 0.434}, 
 {"MLI", "Africa", "Mali", "2020-04-13", 123., 18., 10.857, 10., 1., 0.714, 
  6.074, 0.889, 0.536, 0.494, 0.049, 0.035, 1.23, "", "", "", "", "", "", "", 
  "", "", "", "", "", "", "", "", "", "", "", "", "", "", "", "", "", "", "", 
  75., 2.0250834*^7, 15.196, 16.4, 2.519, 1.486, 2014.306, "", 268.024, 2.42, 
  1.6, 23., 52.232, 0.1, 59.31, 0.434}, {"MLI", "Africa", "Mali", 
  "2020-04-14", 144., 21., 12.571, 13., 3., 1.143, 7.111, 1.037, 0.621, 
  0.642, 0.148, 0.056, 1.22, "", "", "", "", "", "", "", "", "", "", "", "", 
  "", "", "", "", "", "", "", "", "", "", "", "", "", "", 75., 2.0250834*^7, 
  15.196, 16.4, 2.519, 1.486, 2014.306, "", 268.024, 2.42, 1.6, 23., 52.232, 
  0.1, 59.31, 0.434}, {"MLI", "Africa", "Mali", "2020-04-15", 148., 4., 
  12.714, 13., 0., 0.857, 7.308, 0.198, 0.628, 0.642, 0., 0.042, 1.21, "", 
  "", "", "", "", "", "", "", "", "", "", "", "", "", "", "", "", "", "", "", 
  "", "", "", "", "", "", 75., 2.0250834*^7, 15.196, 16.4, 2.519, 1.486, 
  2014.306, "", 268.024, 2.42, 1.6, 23., 52.232, 0.1, 59.31, 0.434}, 
 {"MLI", "Africa", "Mali", "2020-04-16", 171., 23., 13.857, 13., 0., 0.857, 
  8.444, 1.136, 0.684, 0.642, 0., 0.042, 1.21, "", "", "", "", "", "", "", 
  "", "", "", "", "", "", "", "", "", "", "", "", "", "", "", "", "", "", "", 
  75., 2.0250834*^7, 15.196, 16.4, 2.519, 1.486, 2014.306, "", 268.024, 2.42, 
  1.6, 23., 52.232, 0.1, 59.31, 0.434}, {"MLI", "Africa", "Mali", 
  "2020-04-17", 171., 0., 12., 13., 0., 0.857, 8.444, 0., 0.593, 0.642, 0., 
  0.042, 1.21, "", "", "", "", "", "", "", "", "", "", "", "", "", "", "", 
  "", "", "", "", "", "", "", "", "", "", "", 75., 2.0250834*^7, 15.196, 
  16.4, 2.519, 1.486, 2014.306, "", 268.024, 2.42, 1.6, 23., 52.232, 0.1, 
  59.31, 0.434}, {"MLI", "Africa", "Mali", "2020-04-18", 216., 45., 18.429, 
  13., 0., 0.857, 10.666, 2.222, 0.91, 0.642, 0., 0.042, 1.22, "", "", "", 
  "", "", "", "", "", "", "", "", "", "", "", "", "", "", "", "", "", "", "", 
  "", "", "", "", 75., 2.0250834*^7, 15.196, 16.4, 2.519, 1.486, 2014.306, 
  "", 268.024, 2.42, 1.6, 23., 52.232, 0.1, 59.31, 0.434}, 
 {"MLI", "Africa", "Mali", "2020-04-19", 224., 8., 17., 14., 1., 0.714, 
  11.061, 0.395, 0.839, 0.691, 0.049, 0.035, 1.21, "", "", "", "", "", "", 
  "", "", "", "", "", "", "", "", "", "", "", "", "", "", "", "", "", "", "", 
  "", 75., 2.0250834*^7, 15.196, 16.4, 2.519, 1.486, 2014.306, "", 268.024, 
  2.42, 1.6, 23., 52.232, 0.1, 59.31, 0.434}, 
 {"MLI", "Africa", "Mali", "2020-04-20", 246., 22., 17.571, 14., 0., 0.571, 
  12.148, 1.086, 0.868, 0.691, 0., 0.028, 1.21, "", "", "", "", "", "", "", 
  "", "", "", "", "", "", "", "", "", "", "", "", "", "", "", "", "", "", "", 
  75., 2.0250834*^7, 15.196, 16.4, 2.519, 1.486, 2014.306, "", 268.024, 2.42, 
  1.6, 23., 52.232, 0.1, 59.31, 0.434}, {"MLI", "Africa", "Mali", 
  "2020-04-21", 258., 12., 16.286, 14., 0., 0.143, 12.74, 0.593, 0.804, 
  0.691, 0., 0.007, 1.21, "", "", "", "", "", "", "", "", "", "", "", "", "", 
  "", "", "", "", "", "", "", "", "", "", "", "", "", 75., 2.0250834*^7, 
  15.196, 16.4, 2.519, 1.486, 2014.306, "", 268.024, 2.42, 1.6, 23., 52.232, 
  0.1, 59.31, 0.434}, {"MLI", "Africa", "Mali", "2020-04-22", 293., 35., 
  20.714, 17., 3., 0.571, 14.469, 1.728, 1.023, 0.839, 0.148, 0.028, 1.2, "", 
  "", "", "", "", "", "", "", "", "", "", "", "", "", "", "", "", "", "", "", 
  "", "", "", "", "", "", 75., 2.0250834*^7, 15.196, 16.4, 2.519, 1.486, 
  2014.306, "", 268.024, 2.42, 1.6, 23., 52.232, 0.1, 59.31, 0.434}, 
 {"MLI", "Africa", "Mali", "2020-04-23", 309., 16., 19.714, 21., 4., 1.143, 
  15.259, 0.79, 0.974, 1.037, 0.198, 0.056, 1.2, "", "", "", "", "", "", "", 
  "", "", "", "", "", "", "", "", "", "", "", "", "", "", "", "", "", "", "", 
  75., 2.0250834*^7, 15.196, 16.4, 2.519, 1.486, 2014.306, "", 268.024, 2.42, 
  1.6, 23., 52.232, 0.1, 59.31, 0.434}, {"MLI", "Africa", "Mali", 
  "2020-04-24", 325., 16., 22., 21., 0., 1.143, 16.049, 0.79, 1.086, 1.037, 
  0., 0.056, 1.19, "", "", "", "", "", "", "", "", "", "", "", "", "", "", 
  "", "", "", "", "", "", "", "", "", "", "", "", 75., 2.0250834*^7, 15.196, 
  16.4, 2.519, 1.486, 2014.306, "", 268.024, 2.42, 1.6, 23., 52.232, 0.1, 
  59.31, 0.434}, {"MLI", "Africa", "Mali", "2020-04-25", 370., 45., 22., 21., 
  0., 1.143, 18.271, 2.222, 1.086, 1.037, 0., 0.056, 1.19, "", "", "", "", 
  "", "", "", "", "", "", "", "", "", "", "", "", "", "", "", "", "", "", "", 
  "", "", "", 75., 2.0250834*^7, 15.196, 16.4, 2.519, 1.486, 2014.306, "", 
  268.024, 2.42, 1.6, 23., 52.232, 0.1, 59.31, 0.434}, 
 {"MLI", "Africa", "Mali", "2020-04-26", 389., 19., 23.571, 23., 2., 1.286, 
  19.209, 0.938, 1.164, 1.136, 0.099, 0.063, 1.18, "", "", "", "", "", "", 
  "", "", "", "", "", "", "", "", "", "", "", "", "", "", "", "", "", "", "", 
  "", 75., 2.0250834*^7, 15.196, 16.4, 2.519, 1.486, 2014.306, "", 268.024, 
  2.42, 1.6, 23., 52.232, 0.1, 59.31, 0.434}, 
 {"MLI", "Africa", "Mali", "2020-04-27", 408., 19., 23.143, 23., 0., 1.286, 
  20.147, 0.938, 1.143, 1.136, 0., 0.063, 1.17, "", "", "", "", "", "", "", 
  "", "", "", "", "", "", "", "", "", "", "", "", "", "", "", "", "", "", "", 
  75., 2.0250834*^7, 15.196, 16.4, 2.519, 1.486, 2014.306, "", 268.024, 2.42, 
  1.6, 23., 52.232, 0.1, 59.31, 0.434}, {"MLI", "Africa", "Mali", 
  "2020-04-28", 424., 16., 23.714, 24., 1., 1.429, 20.937, 0.79, 1.171, 
  1.185, 0.049, 0.071, 1.16, "", "", "", "", "", "", "", "", "", "", "", "", 
  "", "", "", "", "", "", "", "", "", "", "", "", "", "", 75., 2.0250834*^7, 
  15.196, 16.4, 2.519, 1.486, 2014.306, "", 268.024, 2.42, 1.6, 23., 52.232, 
  0.1, 59.31, 0.434}, {"MLI", "Africa", "Mali", "2020-04-29", 482., 58., 27., 
  25., 1., 1.143, 23.801, 2.864, 1.333, 1.235, 0.049, 0.056, 1.15, "", "", 
  "", "", "", "", "", "", "", "", "", "", "", "", "", "", "", "", "", "", "", 
  "", "", "", "", "", 75., 2.0250834*^7, 15.196, 16.4, 2.519, 1.486, 
  2014.306, "", 268.024, 2.42, 1.6, 23., 52.232, 0.1, 59.31, 0.434}, 
 {"MLI", "Africa", "Mali", "2020-04-30", 490., 8., 25.857, 26., 1., 0.714, 
  24.197, 0.395, 1.277, 1.284, 0.049, 0.035, 1.13, "", "", "", "", "", "", 
  "", "", "", "", "", "", "", "", "", "", "", "", "", "", "", "", "", "", "", 
  "", 75., 2.0250834*^7, 15.196, 16.4, 2.519, 1.486, 2014.306, "", 268.024, 
  2.42, 1.6, 23., 52.232, 0.1, 59.31, 0.434}, 
 {"MLI", "Africa", "Mali", "2020-05-01", 508., 18., 26.143, 26., 0., 0.714, 
  25.085, 0.889, 1.291, 1.284, 0., 0.035, 1.12, "", "", "", "", "", "", "", 
  "", "", "", "", "", "", "", "", "", "", "", "", "", "", "", "", "", "", "", 
  69.44, 2.0250834*^7, 15.196, 16.4, 2.519, 1.486, 2014.306, "", 268.024, 
  2.42, 1.6, 23., 52.232, 0.1, 59.31, 0.434}, 
 {"MLI", "Africa", "Mali", "2020-05-02", 544., 36., 24.857, 26., 0., 0.714, 
  26.863, 1.778, 1.227, 1.284, 0., 0.035, 1.11, "", "", "", "", "", "", "", 
  "", "", "", "", "", "", "", "", "", "", "", "", "", "", "", "", "", "", "", 
  69.44, 2.0250834*^7, 15.196, 16.4, 2.519, 1.486, 2014.306, "", 268.024, 
  2.42, 1.6, 23., 52.232, 0.1, 59.31, 0.434}, 
 {"MLI", "Africa", "Mali", "2020-05-03", 563., 19., 24.857, 27., 1., 0.571, 
  27.801, 0.938, 1.227, 1.333, 0.049, 0.028, 1.1, "", "", "", "", "", "", "", 
  "", "", "", "", "", "", "", "", "", "", "", "", "", "", "", "", "", "", "", 
  69.44, 2.0250834*^7, 15.196, 16.4, 2.519, 1.486, 2014.306, "", 268.024, 
  2.42, 1.6, 23., 52.232, 0.1, 59.31, 0.434}, 
 {"MLI", "Africa", "Mali", "2020-05-04", 580., 17., 24.571, 29., 2., 0.857, 
  28.641, 0.839, 1.213, 1.432, 0.099, 0.042, 1.09, "", "", "", "", "", "", 
  "", "", "", "", "", "", "", "", "", "", "", "", "", "", "", "", "", "", "", 
  "", 69.44, 2.0250834*^7, 15.196, 16.4, 2.519, 1.486, 2014.306, "", 268.024, 
  2.42, 1.6, 23., 52.232, 0.1, 59.31, 0.434}, 
 {"MLI", "Africa", "Mali", "2020-05-05", 612., 32., 26.857, 32., 3., 1.143, 
  30.221, 1.58, 1.326, 1.58, 0.148, 0.056, 1.08, "", "", "", "", "", "", "", 
  "", "", "", "", "", "", "", "", "", "", "", "", "", "", "", "", "", "", "", 
  69.44, 2.0250834*^7, 15.196, 16.4, 2.519, 1.486, 2014.306, "", 268.024, 
  2.42, 1.6, 23., 52.232, 0.1, 59.31, 0.434}, 
 {"MLI", "Africa", "Mali", "2020-05-06", 631., 19., 21.286, 32., 0., 1., 
  31.159, 0.938, 1.051, 1.58, 0., 0.049, 1.06, "", "", "", "", "", "", "", 
  "", "", "", "", "", "", "", "", "", "", "", "", "", "", "", "", "", "", "", 
  69.44, 2.0250834*^7, 15.196, 16.4, 2.519, 1.486, 2014.306, "", 268.024, 
  2.42, 1.6, 23., 52.232, 0.1, 59.31, 0.434}, 
 {"MLI", "Africa", "Mali", "2020-05-07", 650., 19., 22.857, 32., 0., 0.857, 
  32.097, 0.938, 1.129, 1.58, 0., 0.042, 1.06, "", "", "", "", "", "", "", 
  "", "", "", "", "", "", "", "", "", "", "", "", "", "", "", "", "", "", "", 
  69.44, 2.0250834*^7, 15.196, 16.4, 2.519, 1.486, 2014.306, "", 268.024, 
  2.42, 1.6, 23., 52.232, 0.1, 59.31, 0.434}, 
 {"MLI", "Africa", "Mali", "2020-05-08", 668., 18., 22.857, 35., 3., 1.286, 
  32.986, 0.889, 1.129, 1.728, 0.148, 0.063, 1.05, "", "", "", "", "", "", 
  "", "", "", "", "", "", "", "", "", "", "", "", "", "", "", "", "", "", "", 
  "", 69.44, 2.0250834*^7, 15.196, 16.4, 2.519, 1.486, 2014.306, "", 268.024, 
  2.42, 1.6, 23., 52.232, 0.1, 59.31, 0.434}, 
 {"MLI", "Africa", "Mali", "2020-05-09", 692., 24., 21.143, 37., 2., 1.571, 
  34.171, 1.185, 1.044, 1.827, 0.099, 0.078, 1.05, "", "", "", "", "", "", 
  "", "", "", "", "", "", "", "", "", "", "", "", "", "", "", "", "", "", "", 
  "", 69.44, 2.0250834*^7, 15.196, 16.4, 2.519, 1.486, 2014.306, "", 268.024, 
  2.42, 1.6, 23., 52.232, 0.1, 59.31, 0.434}, 
 {"MLI", "Africa", "Mali", "2020-05-10", 704., 12., 20.143, 38., 1., 1.571, 
  34.764, 0.593, 0.995, 1.876, 0.049, 0.078, 1.05, "", "", "", "", "", "", 
  "", "", "", "", "", "", "", "", "", "", "", "", "", "", "", "", "", "", "", 
  "", 56.48, 2.0250834*^7, 15.196, 16.4, 2.519, 1.486, 2014.306, "", 268.024, 
  2.42, 1.6, 23., 52.232, 0.1, 59.31, 0.434}, 
 {"MLI", "Africa", "Mali", "2020-05-11", 712., 8., 18.857, 39., 1., 1.429, 
  35.159, 0.395, 0.931, 1.926, 0.049, 0.071, 1.05, "", "", "", "", "", "", 
  "", "", "", "", "", "", "", "", "", "", "", "", "", "", "", "", "", "", "", 
  "", 56.48, 2.0250834*^7, 15.196, 16.4, 2.519, 1.486, 2014.306, "", 268.024, 
  2.42, 1.6, 23., 52.232, 0.1, 59.31, 0.434}, 
 {"MLI", "Africa", "Mali", "2020-05-12", 730., 18., 16.857, 40., 1., 1.143, 
  36.048, 0.889, 0.832, 1.975, 0.049, 0.056, 1.06, "", "", "", "", "", "", 
  "", "", "", "", "", "", "", "", "", "", "", "", "", "", "", "", "", "", "", 
  "", 56.48, 2.0250834*^7, 15.196, 16.4, 2.519, 1.486, 2014.306, "", 268.024, 
  2.42, 1.6, 23., 52.232, 0.1, 59.31, 0.434}, 
 {"MLI", "Africa", "Mali", "2020-05-13", 758., 28., 18.143, 44., 4., 1.714, 
  37.431, 1.383, 0.896, 2.173, 0.198, 0.085, 1.07, "", "", "", "", "", "", 
  "", "", "", "", "", "", "", "", "", "", "", "", "", "", "", "", "", "", "", 
  "", 56.48, 2.0250834*^7, 15.196, 16.4, 2.519, 1.486, 2014.306, "", 268.024, 
  2.42, 1.6, 23., 52.232, 0.1, 59.31, 0.434}, 
 {"MLI", "Africa", "Mali", "2020-05-14", 779., 21., 18.429, 46., 2., 2., 
  38.468, 1.037, 0.91, 2.272, 0.099, 0.099, 1.08, "", "", "", "", "", "", "", 
  "", "", "", "", "", "", "", "", "", "", "", "", "", "", "", "", "", "", "", 
  56.48, 2.0250834*^7, 15.196, 16.4, 2.519, 1.486, 2014.306, "", 268.024, 
  2.42, 1.6, 23., 52.232, 0.1, 59.31, 0.434}, 
 {"MLI", "Africa", "Mali", "2020-05-15", 806., 27., 19.714, 46., 0., 1.571, 
  39.801, 1.333, 0.974, 2.272, 0., 0.078, 1.09, "", "", "", "", "", "", "", 
  "", "", "", "", "", "", "", "", "", "", "", "", "", "", "", "", "", "", "", 
  56.48, 2.0250834*^7, 15.196, 16.4, 2.519, 1.486, 2014.306, "", 268.024, 
  2.42, 1.6, 23., 52.232, 0.1, 59.31, 0.434}, 
 {"MLI", "Africa", "Mali", "2020-05-16", 835., 29., 20.429, 48., 2., 1.571, 
  41.233, 1.432, 1.009, 2.37, 0.099, 0.078, 1.09, "", "", "", "", "", "", "", 
  "", "", "", "", "", "", "", "", "", "", "", "", "", "", "", "", "", "", "", 
  56.48, 2.0250834*^7, 15.196, 16.4, 2.519, 1.486, 2014.306, "", 268.024, 
  2.42, 1.6, 23., 52.232, 0.1, 59.31, 0.434}, 
 {"MLI", "Africa", "Mali", "2020-05-17", 860., 25., 22.286, 52., 4., 2., 
  42.467, 1.235, 1.1, 2.568, 0.198, 0.099, 1.1, "", "", "", "", "", "", "", 
  "", "", "", "", "", "", "", "", "", "", "", "", "", "", "", "", "", "", "", 
  56.48, 2.0250834*^7, 15.196, 16.4, 2.519, 1.486, 2014.306, "", 268.024, 
  2.42, 1.6, 23., 52.232, 0.1, 59.31, 0.434}, 
 {"MLI", "Africa", "Mali", "2020-05-18", 874., 14., 23.143, 52., 0., 1.857, 
  43.159, 0.691, 1.143, 2.568, 0., 0.092, 1.1, "", "", "", "", "", "", "", 
  "", "", "", "", "", "", "", "", "", "", "", "", "", "", "", "", "", "", "", 
  56.48, 2.0250834*^7, 15.196, 16.4, 2.519, 1.486, 2014.306, "", 268.024, 
  2.42, 1.6, 23., 52.232, 0.1, 59.31, 0.434}, 
 {"MLI", "Africa", "Mali", "2020-05-19", 901., 27., 24.429, 53., 1., 1.857, 
  44.492, 1.333, 1.206, 2.617, 0.049, 0.092, 1.11, "", "", "", "", "", "", 
  "", "", "", "", "", "", "", "", "", "", "", "", "", "", "", "", "", "", "", 
  "", 56.48, 2.0250834*^7, 15.196, 16.4, 2.519, 1.486, 2014.306, "", 268.024, 
  2.42, 1.6, 23., 52.232, 0.1, 59.31, 0.434}, 
 {"MLI", "Africa", "Mali", "2020-05-20", 931., 30., 24.714, 55., 2., 1.571, 
  45.973, 1.481, 1.22, 2.716, 0.099, 0.078, 1.11, "", "", "", "", "", "", "", 
  "", "", "", "", "", "", "", "", "", "", "", "", "", "", "", "", "", "", "", 
  56.48, 2.0250834*^7, 15.196, 16.4, 2.519, 1.486, 2014.306, "", 268.024, 
  2.42, 1.6, 23., 52.232, 0.1, 59.31, 0.434}, 
 {"MLI", "Africa", "Mali", "2020-05-21", 947., 16., 24., 60., 5., 2., 46.764, 
  0.79, 1.185, 2.963, 0.247, 0.099, 1.11, "", "", "", "", "", "", "", "", "", 
  "", "", "", "", "", "", "", "", "", "", "", "", "", "", "", "", "", 56.48, 
  2.0250834*^7, 15.196, 16.4, 2.519, 1.486, 2014.306, "", 268.024, 2.42, 1.6, 
  23., 52.232, 0.1, 59.31, 0.434}, {"MLI", "Africa", "Mali", "2020-05-22", 
  969., 22., 23.286, 62., 2., 2.286, 47.85, 1.086, 1.15, 3.062, 0.099, 0.113, 
  1.12, "", "", "", "", "", "", "", "", "", "", "", "", "", "", "", "", "", 
  "", "", "", "", "", "", "", "", "", 56.48, 2.0250834*^7, 15.196, 16.4, 
  2.519, 1.486, 2014.306, "", 268.024, 2.42, 1.6, 23., 52.232, 0.1, 59.31, 
  0.434}, {"MLI", "Africa", "Mali", "2020-05-23", 1015., 46., 25.714, 63., 
  1., 2.143, 50.121, 2.272, 1.27, 3.111, 0.049, 0.106, 1.13, "", "", "", "", 
  "", "", "", "", "", "", "", "", "", "", "", "", "", "", "", "", "", "", "", 
  "", "", "", 56.48, 2.0250834*^7, 15.196, 16.4, 2.519, 1.486, 2014.306, "", 
  268.024, 2.42, 1.6, 23., 52.232, 0.1, 59.31, 0.434}, 
 {"MLI", "Africa", "Mali", "2020-05-24", 1030., 15., 24.286, 65., 2., 1.857, 
  50.862, 0.741, 1.199, 3.21, 0.099, 0.092, 1.14, "", "", "", "", "", "", "", 
  "", "", "", "", "", "", "", "", "", "", "", "", "", "", "", "", "", "", "", 
  56.48, 2.0250834*^7, 15.196, 16.4, 2.519, 1.486, 2014.306, "", 268.024, 
  2.42, 1.6, 23., 52.232, 0.1, 59.31, 0.434}, 
 {"MLI", "Africa", "Mali", "2020-05-25", 1059., 29., 26.429, 67., 2., 2.143, 
  52.294, 1.432, 1.305, 3.309, 0.099, 0.106, 1.14, "", "", "", "", "", "", 
  "", "", "", "", "", "", "", "", "", "", "", "", "", "", "", "", "", "", "", 
  "", 56.48, 2.0250834*^7, 15.196, 16.4, 2.519, 1.486, 2014.306, "", 268.024, 
  2.42, 1.6, 23., 52.232, 0.1, 59.31, 0.434}, 
 {"MLI", "Africa", "Mali", "2020-05-26", 1077., 18., 25.143, 70., 3., 2.429, 
  53.183, 0.889, 1.242, 3.457, 0.148, 0.12, 1.15, "", "", "", "", "", "", "", 
  "", "", "", "", "", "", "", "", "", "", "", "", "", "", "", "", "", "", "", 
  56.48, 2.0250834*^7, 15.196, 16.4, 2.519, 1.486, 2014.306, "", 268.024, 
  2.42, 1.6, 23., 52.232, 0.1, 59.31, 0.434}, 
 {"MLI", "Africa", "Mali", "2020-05-27", 1116., 39., 26.429, 70., 0., 2.143, 
  55.109, 1.926, 1.305, 3.457, 0., 0.106, 1.15, "", "", "", "", "", "", "", 
  "", "", "", "", "", "", "", "", "", "", "", "", "", "", "", "", "", "", "", 
  56.48, 2.0250834*^7, 15.196, 16.4, 2.519, 1.486, 2014.306, "", 268.024, 
  2.42, 1.6, 23., 52.232, 0.1, 59.31, 0.434}, 
 {"MLI", "Africa", "Mali", "2020-05-28", 1194., 78., 35.286, 72., 2., 1.714, 
  58.961, 3.852, 1.742, 3.555, 0.099, 0.085, 1.16, "", "", "", "", "", "", 
  "", "", "", "", "", "", "", "", "", "", "", "", "", "", "", "", "", "", "", 
  "", 56.48, 2.0250834*^7, 15.196, 16.4, 2.519, 1.486, 2014.306, "", 268.024, 
  2.42, 1.6, 23., 52.232, 0.1, 59.31, 0.434}, 
 {"MLI", "Africa", "Mali", "2020-05-29", 1226., 32., 36.714, 73., 1., 1.571, 
  60.541, 1.58, 1.813, 3.605, 0.049, 0.078, 1.14, "", "", "", "", "", "", "", 
  "", "", "", "", "", "", "", "", "", "", "", "", "", "", "", "", "", "", "", 
  56.48, 2.0250834*^7, 15.196, 16.4, 2.519, 1.486, 2014.306, "", 268.024, 
  2.42, 1.6, 23., 52.232, 0.1, 59.31, 0.434}, 
 {"MLI", "Africa", "Mali", "2020-05-30", 1250., 24., 33.571, 76., 3., 1.857, 
  61.726, 1.185, 1.658, 3.753, 0.148, 0.092, 1.13, "", "", "", "", "", "", 
  "", "", "", "", "", "", "", "", "", "", "", "", "", "", "", "", "", "", "", 
  "", 56.48, 2.0250834*^7, 15.196, 16.4, 2.519, 1.486, 2014.306, "", 268.024, 
  2.42, 1.6, 23., 52.232, 0.1, 59.31, 0.434}, 
 {"MLI", "Africa", "Mali", "2020-05-31", 1265., 15., 33.571, 77., 1., 1.714, 
  62.467, 0.741, 1.658, 3.802, 0.049, 0.085, 1.12, "", "", "", "", "", "", 
  "", "", "", "", "", "", "", "", "", "", "", "", "", "", "", "", "", "", "", 
  "", 56.48, 2.0250834*^7, 15.196, 16.4, 2.519, 1.486, 2014.306, "", 268.024, 
  2.42, 1.6, 23., 52.232, 0.1, 59.31, 0.434}, 
 {"MLI", "Africa", "Mali", "2020-06-01", 1315., 50., 36.571, 78., 1., 1.571, 
  64.936, 2.469, 1.806, 3.852, 0.049, 0.078, 1.12, "", "", "", "", "", "", 
  "", "", "", "", "", "", "", "", "", "", "", "", "", "", "", "", "", "", "", 
  "", 56.48, 2.0250834*^7, 15.196, 16.4, 2.519, 1.486, 2014.306, "", 268.024, 
  2.42, 1.6, 23., 52.232, 0.1, 59.31, 0.434}, 
 {"MLI", "Africa", "Mali", "2020-06-02", 1351., 36., 39.143, 78., 0., 1.143, 
  66.713, 1.778, 1.933, 3.852, 0., 0.056, 1.11, "", "", "", "", "", "", "", 
  "", "", "", "", "", "", "", "", "", "", "", "", "", "", "", "", "", "", "", 
  52.78, 2.0250834*^7, 15.196, 16.4, 2.519, 1.486, 2014.306, "", 268.024, 
  2.42, 1.6, 23., 52.232, 0.1, 59.31, 0.434}, 
 {"MLI", "Africa", "Mali", "2020-06-03", 1386., 35., 38.571, 79., 1., 1.286, 
  68.442, 1.728, 1.905, 3.901, 0.049, 0.063, 1.1, "", "", "", "", "", "", "", 
  "", "", "", "", "", "", "", "", "", "", "", "", "", "", "", "", "", "", "", 
  52.78, 2.0250834*^7, 15.196, 16.4, 2.519, 1.486, 2014.306, "", 268.024, 
  2.42, 1.6, 23., 52.232, 0.1, 59.31, 0.434}, 
 {"MLI", "Africa", "Mali", "2020-06-04", 1461., 75., 38.143, 85., 6., 1.857, 
  72.145, 3.704, 1.884, 4.197, 0.296, 0.092, 1.09, "", "", "", "", "", "", 
  "", "", "", "", "", "", "", "", "", "", "", "", "", "", "", "", "", "", "", 
  "", 52.78, 2.0250834*^7, 15.196, 16.4, 2.519, 1.486, 2014.306, "", 268.024, 
  2.42, 1.6, 23., 52.232, 0.1, 59.31, 0.434}, 
 {"MLI", "Africa", "Mali", "2020-06-05", 1485., 24., 37., 87., 2., 2., 73.33, 
  1.185, 1.827, 4.296, 0.099, 0.099, 1.07, "", "", "", "", "", "", "", "", 
  "", "", "", "", "", "", "", "", "", "", "", "", "", "", "", "", "", "", 
  52.78, 2.0250834*^7, 15.196, 16.4, 2.519, 1.486, 2014.306, "", 268.024, 
  2.42, 1.6, 23., 52.232, 0.1, 59.31, 0.434}, 
 {"MLI", "Africa", "Mali", "2020-06-06", 1523., 38., 39., 90., 3., 2., 
  75.207, 1.876, 1.926, 4.444, 0.148, 0.099, 1.06, "", "", "", "", "", "", 
  "", "", "", "", "", "", "", "", "", "", "", "", "", "", "", "", "", "", "", 
  "", 52.78, 2.0250834*^7, 15.196, 16.4, 2.519, 1.486, 2014.306, "", 268.024, 
  2.42, 1.6, 23., 52.232, 0.1, 59.31, 0.434}, 
 {"MLI", "Africa", "Mali", "2020-06-07", 1533., 10., 38.286, 90., 0., 1.857, 
  75.701, 0.494, 1.891, 4.444, 0., 0.092, 1.05, "", "", "", "", "", "", "", 
  "", "", "", "", "", "", "", "", "", "", "", "", "", "", "", "", "", "", "", 
  52.78, 2.0250834*^7, 15.196, 16.4, 2.519, 1.486, 2014.306, "", 268.024, 
  2.42, 1.6, 23., 52.232, 0.1, 59.31, 0.434}, 
 {"MLI", "Africa", "Mali", "2020-06-08", 1547., 14., 33.143, 92., 2., 2., 
  76.392, 0.691, 1.637, 4.543, 0.099, 0.099, 1.04, "", "", "", "", "", "", 
  "", "", "", "", "", "", "", "", "", "", "", "", "", "", "", "", "", "", "", 
  "", 52.78, 2.0250834*^7, 15.196, 16.4, 2.519, 1.486, 2014.306, "", 268.024, 
  2.42, 1.6, 23., 52.232, 0.1, 59.31, 0.434}, 
 {"MLI", "Africa", "Mali", "2020-06-09", 1586., 39., 33.571, 94., 2., 2.286, 
  78.318, 1.926, 1.658, 4.642, 0.099, 0.113, 1.04, "", "", "", "", "", "", 
  "", "", "", "", "", "", "", "", "", "", "", "", "", "", "", "", "", "", "", 
  "", 52.78, 2.0250834*^7, 15.196, 16.4, 2.519, 1.486, 2014.306, "", 268.024, 
  2.42, 1.6, 23., 52.232, 0.1, 59.31, 0.434}, 
 {"MLI", "Africa", "Mali", "2020-06-10", 1667., 81., 40.143, 96., 2., 2.429, 
  82.318, 4., 1.982, 4.741, 0.099, 0.12, 1.04, "", "", "", "", "", "", "", 
  "", "", "", "", "", "", "", "", "", "", "", "", "", "", "", "", "", "", "", 
  52.78, 2.0250834*^7, 15.196, 16.4, 2.519, 1.486, 2014.306, "", 268.024, 
  2.42, 1.6, 23., 52.232, 0.1, 59.31, 0.434}, 
 {"MLI", "Africa", "Mali", "2020-06-11", 1722., 55., 37.286, 97., 1., 1.714, 
  85.034, 2.716, 1.841, 4.79, 0.049, 0.085, 1.01, "", "", "", "", "", "", "", 
  "", "", "", "", "", "", "", "", "", "", "", "", "", "", "", "", "", "", "", 
  52.78, 2.0250834*^7, 15.196, 16.4, 2.519, 1.486, 2014.306, "", 268.024, 
  2.42, 1.6, 23., 52.232, 0.1, 59.31, 0.434}, 
 {"MLI", "Africa", "Mali", "2020-06-12", 1752., 30., 38.143, 101., 4., 2., 
  86.515, 1.481, 1.884, 4.987, 0.198, 0.099, 0.99, "", "", "", "", "", "", 
  "", "", "", "", "", "", "", "", "", "", "", "", "", "", "", "", "", "", "", 
  "", 52.78, 2.0250834*^7, 15.196, 16.4, 2.519, 1.486, 2014.306, "", 268.024, 
  2.42, 1.6, 23., 52.232, 0.1, 59.31, 0.434}, 
 {"MLI", "Africa", "Mali", "2020-06-13", 1776., 24., 36.143, 104., 3., 2., 
  87.7, 1.185, 1.785, 5.136, 0.148, 0.099, 0.97, "", "", "", "", "", "", "", 
  "", "", "", "", "", "", "", "", "", "", "", "", "", "", "", "", "", "", "", 
  52.78, 2.0250834*^7, 15.196, 16.4, 2.519, 1.486, 2014.306, "", 268.024, 
  2.42, 1.6, 23., 52.232, 0.1, 59.31, 0.434}, 
 {"MLI", "Africa", "Mali", "2020-06-14", 1809., 33., 39.429, 104., 0., 2., 
  89.33, 1.63, 1.947, 5.136, 0., 0.099, 0.96, "", "", "", "", "", "", "", "", 
  "", "", "", "", "", "", "", "", "", "", "", "", "", "", "", "", "", "", 
  52.78, 2.0250834*^7, 15.196, 16.4, 2.519, 1.486, 2014.306, "", 268.024, 
  2.42, 1.6, 23., 52.232, 0.1, 59.31, 0.434}, 
 {"MLI", "Africa", "Mali", "2020-06-15", 1860., 51., 44.714, 104., 0., 1.714, 
  91.848, 2.518, 2.208, 5.136, 0., 0.085, 0.94, "", "", "", "", "", "", "", 
  "", "", "", "", "", "", "", "", "", "", "", "", "", "", "", "", "", "", "", 
  52.78, 2.0250834*^7, 15.196, 16.4, 2.519, 1.486, 2014.306, "", 268.024, 
  2.42, 1.6, 23., 52.232, 0.1, 59.31, 0.434}, 
 {"MLI", "Africa", "Mali", "2020-06-16", 1885., 25., 42.714, 104., 0., 1.429, 
  93.083, 1.235, 2.109, 5.136, 0., 0.071, 0.92, "", "", "", "", "", "", "", 
  "", "", "", "", "", "", "", "", "", "", "", "", "", "", "", "", "", "", "", 
  52.78, 2.0250834*^7, 15.196, 16.4, 2.519, 1.486, 2014.306, "", 268.024, 
  2.42, 1.6, 23., 52.232, 0.1, 59.31, 0.434}, 
 {"MLI", "Africa", "Mali", "2020-06-17", 1890., 5., 31.857, 107., 3., 1.571, 
  93.329, 0.247, 1.573, 5.284, 0.148, 0.078, 0.9, "", "", "", "", "", "", "", 
  "", "", "", "", "", "", "", "", "", "", "", "", "", "", "", "", "", "", "", 
  52.78, 2.0250834*^7, 15.196, 16.4, 2.519, 1.486, 2014.306, "", 268.024, 
  2.42, 1.6, 23., 52.232, 0.1, 59.31, 0.434}, 
 {"MLI", "Africa", "Mali", "2020-06-18", 1906., 16., 26.286, 107., 0., 1.429, 
  94.12, 0.79, 1.298, 5.284, 0., 0.071, 0.89, "", "", "", "", "", "", "", "", 
  "", "", "", "", "", "", "", "", "", "", "", "", "", "", "", "", "", "", 
  52.78, 2.0250834*^7, 15.196, 16.4, 2.519, 1.486, 2014.306, "", 268.024, 
  2.42, 1.6, 23., 52.232, 0.1, 59.31, 0.434}, 
 {"MLI", "Africa", "Mali", "2020-06-19", 1923., 17., 24.429, 108., 1., 1., 
  94.959, 0.839, 1.206, 5.333, 0.049, 0.049, 0.88, "", "", "", "", "", "", 
  "", "", "", "", "", "", "", "", "", "", "", "", "", "", "", "", "", "", "", 
  "", 52.78, 2.0250834*^7, 15.196, 16.4, 2.519, 1.486, 2014.306, "", 268.024, 
  2.42, 1.6, 23., 52.232, 0.1, 59.31, 0.434}, 
 {"MLI", "Africa", "Mali", "2020-06-20", 1933., 10., 22.429, 109., 1., 0.714, 
  95.453, 0.494, 1.108, 5.382, 0.049, 0.035, 0.89, "", "", "", "", "", "", 
  "", "", "", "", "", "", "", "", "", "", "", "", "", "", "", "", "", "", "", 
  "", 52.78, 2.0250834*^7, 15.196, 16.4, 2.519, 1.486, 2014.306, "", 268.024, 
  2.42, 1.6, 23., 52.232, 0.1, 59.31, 0.434}, 
 {"MLI", "Africa", "Mali", "2020-06-21", 1933., 0., 17.714, 109., 0., 0.714, 
  95.453, 0., 0.875, 5.382, 0., 0.035, 0.9, "", "", "", "", "", "", "", "", 
  "", "", "", "", "", "", "", "", "", "", "", "", "", "", "", "", "", "", 
  52.78, 2.0250834*^7, 15.196, 16.4, 2.519, 1.486, 2014.306, "", 268.024, 
  2.42, 1.6, 23., 52.232, 0.1, 59.31, 0.434}, 
 {"MLI", "Africa", "Mali", "2020-06-22", 1961., 28., 14.429, 111., 2., 1., 
  96.836, 1.383, 0.712, 5.481, 0.099, 0.049, 0.91, "", "", "", "", "", "", 
  "", "", "", "", "", "", "", "", "", "", "", "", "", "", "", "", "", "", "", 
  "", 52.78, 2.0250834*^7, 15.196, 16.4, 2.519, 1.486, 2014.306, "", 268.024, 
  2.42, 1.6, 23., 52.232, 0.1, 59.31, 0.434}, 
 {"MLI", "Africa", "Mali", "2020-06-23", 1978., 17., 13.286, 111., 0., 1., 
  97.675, 0.839, 0.656, 5.481, 0., 0.049, 0.92, "", "", "", "", "", "", "", 
  "", "", "", "", "", "", "", "", "", "", "", "", "", "", "", "", "", "", "", 
  52.78, 2.0250834*^7, 15.196, 16.4, 2.519, 1.486, 2014.306, "", 268.024, 
  2.42, 1.6, 23., 52.232, 0.1, 59.31, 0.434}, 
 {"MLI", "Africa", "Mali", "2020-06-24", 2005., 27., 16.429, 112., 1., 0.714, 
  99.008, 1.333, 0.811, 5.531, 0.049, 0.035, 0.93, "", "", "", "", "", "", 
  "", "", "", "", "", "", "", "", "", "", "", "", "", "", "", "", "", "", "", 
  "", 52.78, 2.0250834*^7, 15.196, 16.4, 2.519, 1.486, 2014.306, "", 268.024, 
  2.42, 1.6, 23., 52.232, 0.1, 59.31, 0.434}, 
 {"MLI", "Africa", "Mali", "2020-06-25", 2039., 34., 19., 113., 1., 0.857, 
  100.687, 1.679, 0.938, 5.58, 0.049, 0.042, 0.94, "", "", "", "", "", "", 
  "", "", "", "", "", "", "", "", "", "", "", "", "", "", "", "", "", "", "", 
  "", 52.78, 2.0250834*^7, 15.196, 16.4, 2.519, 1.486, 2014.306, "", 268.024, 
  2.42, 1.6, 23., 52.232, 0.1, 59.31, 0.434}, 
 {"MLI", "Africa", "Mali", "2020-06-26", 2060., 21., 19.571, 113., 0., 0.714, 
  101.724, 1.037, 0.966, 5.58, 0., 0.035, 0.94, "", "", "", "", "", "", "", 
  "", "", "", "", "", "", "", "", "", "", "", "", "", "", "", "", "", "", "", 
  52.78, 2.0250834*^7, 15.196, 16.4, 2.519, 1.486, 2014.306, "", 268.024, 
  2.42, 1.6, 23., 52.232, 0.1, 59.31, 0.434}, 
 {"MLI", "Africa", "Mali", "2020-06-27", 2118., 58., 26.429, 113., 0., 0.571, 
  104.588, 2.864, 1.305, 5.58, 0., 0.028, 0.95, "", "", "", "", "", "", "", 
  "", "", "", "", "", "", "", "", "", "", "", "", "", "", "", "", "", "", "", 
  52.78, 2.0250834*^7, 15.196, 16.4, 2.519, 1.486, 2014.306, "", 268.024, 
  2.42, 1.6, 23., 52.232, 0.1, 59.31, 0.434}, 
 {"MLI", "Africa", "Mali", "2020-06-28", 2147., 29., 30.571, 114., 1., 0.714, 
  106.02, 1.432, 1.51, 5.629, 0.049, 0.035, 0.94, "", "", "", "", "", "", "", 
  "", "", "", "", "", "", "", "", "", "", "", "", "", "", "", "", "", "", "", 
  52.78, 2.0250834*^7, 15.196, 16.4, 2.519, 1.486, 2014.306, "", 268.024, 
  2.42, 1.6, 23., 52.232, 0.1, 59.31, 0.434}, 
 {"MLI", "Africa", "Mali", "2020-06-29", 2173., 26., 30.286, 115., 1., 0.571, 
  107.304, 1.284, 1.496, 5.679, 0.049, 0.028, 0.92, "", "", "", "", "", "", 
  "", "", "", "", "", "", "", "", "", "", "", "", "", "", "", "", "", "", "", 
  "", 52.78, 2.0250834*^7, 15.196, 16.4, 2.519, 1.486, 2014.306, "", 268.024, 
  2.42, 1.6, 23., 52.232, 0.1, 59.31, 0.434}, 
 {"MLI", "Africa", "Mali", "2020-06-30", 2181., 8., 29., 116., 1., 0.714, 
  107.699, 0.395, 1.432, 5.728, 0.049, 0.035, 0.91, "", "", "", "", "", "", 
  "", "", "", "", "", "", "", "", "", "", "", "", "", "", "", "", "", "", "", 
  "", 52.78, 2.0250834*^7, 15.196, 16.4, 2.519, 1.486, 2014.306, "", 268.024, 
  2.42, 1.6, 23., 52.232, 0.1, 59.31, 0.434}, 
 {"MLI", "Africa", "Mali", "2020-07-01", 2202., 21., 28.143, 116., 0., 0.571, 
  108.736, 1.037, 1.39, 5.728, 0., 0.028, 0.9, "", "", "", "", "", "", "", 
  "", "", "", "", "", "", "", "", "", "", "", "", "", "", "", "", "", "", "", 
  52.78, 2.0250834*^7, 15.196, 16.4, 2.519, 1.486, 2014.306, "", 268.024, 
  2.42, 1.6, 23., 52.232, 0.1, 59.31, 0.434}, 
 {"MLI", "Africa", "Mali", "2020-07-02", 2260., 58., 31.571, 117., 1., 0.571, 
  111.6, 2.864, 1.559, 5.778, 0.049, 0.028, 0.89, "", "", "", "", "", "", "", 
  "", "", "", "", "", "", "", "", "", "", "", "", "", "", "", "", "", "", "", 
  52.78, 2.0250834*^7, 15.196, 16.4, 2.519, 1.486, 2014.306, "", 268.024, 
  2.42, 1.6, 23., 52.232, 0.1, 59.31, 0.434}, 
 {"MLI", "Africa", "Mali", "2020-07-03", 2285., 25., 32.143, 117., 0., 0.571, 
  112.835, 1.235, 1.587, 5.778, 0., 0.028, 0.87, "", "", "", "", "", "", "", 
  "", "", "", "", "", "", "", "", "", "", "", "", "", "", "", "", "", "", "", 
  52.78, 2.0250834*^7, 15.196, 16.4, 2.519, 1.486, 2014.306, "", 268.024, 
  2.42, 1.6, 23., 52.232, 0.1, 59.31, 0.434}, 
 {"MLI", "Africa", "Mali", "2020-07-04", 2303., 18., 26.429, 118., 1., 0.714, 
  113.724, 0.889, 1.305, 5.827, 0.049, 0.035, 0.85, "", "", "", "", "", "", 
  "", "", "", "", "", "", "", "", "", "", "", "", "", "", "", "", "", "", "", 
  "", 52.78, 2.0250834*^7, 15.196, 16.4, 2.519, 1.486, 2014.306, "", 268.024, 
  2.42, 1.6, 23., 52.232, 0.1, 59.31, 0.434}, 
 {"MLI", "Africa", "Mali", "2020-07-05", 2330., 27., 26.143, 119., 1., 0.714, 
  115.057, 1.333, 1.291, 5.876, 0.049, 0.035, 0.83, "", "", "", "", "", "", 
  "", "", "", "", "", "", "", "", "", "", "", "", "", "", "", "", "", "", "", 
  "", 52.78, 2.0250834*^7, 15.196, 16.4, 2.519, 1.486, 2014.306, "", 268.024, 
  2.42, 1.6, 23., 52.232, 0.1, 59.31, 0.434}, 
 {"MLI", "Africa", "Mali", "2020-07-06", 2331., 1., 22.571, 119., 0., 0.571, 
  115.106, 0.049, 1.115, 5.876, 0., 0.028, 0.81, "", "", "", "", "", "", "", 
  "", "", "", "", "", "", "", "", "", "", "", "", "", "", "", "", "", "", "", 
  52.78, 2.0250834*^7, 15.196, 16.4, 2.519, 1.486, 2014.306, "", 268.024, 
  2.42, 1.6, 23., 52.232, 0.1, 59.31, 0.434}, 
 {"MLI", "Africa", "Mali", "2020-07-07", 2348., 17., 23.857, 119., 0., 0.429, 
  115.946, 0.839, 1.178, 5.876, 0., 0.021, 0.8, "", "", "", "", "", "", "", 
  "", "", "", "", "", "", "", "", "", "", "", "", "", "", "", "", "", "", "", 
  52.78, 2.0250834*^7, 15.196, 16.4, 2.519, 1.486, 2014.306, "", 268.024, 
  2.42, 1.6, 23., 52.232, 0.1, 59.31, 0.434}, 
 {"MLI", "Africa", "Mali", "2020-07-08", 2358., 10., 22.286, 120., 1., 0.571, 
  116.44, 0.494, 1.1, 5.926, 0.049, 0.028, 0.78, "", "", "", "", "", "", "", 
  "", "", "", "", "", "", "", "", "", "", "", "", "", "", "", "", "", "", "", 
  52.78, 2.0250834*^7, 15.196, 16.4, 2.519, 1.486, 2014.306, "", 268.024, 
  2.42, 1.6, 23., 52.232, 0.1, 59.31, 0.434}, 
 {"MLI", "Africa", "Mali", "2020-07-09", 2370., 12., 15.714, 120., 0., 0.429, 
  117.032, 0.593, 0.776, 5.926, 0., 0.021, 0.77, "", "", "", "", "", "", "", 
  "", "", "", "", "", "", "", "", "", "", "", "", "", "", "", "", "", "", "", 
  52.78, 2.0250834*^7, 15.196, 16.4, 2.519, 1.486, 2014.306, "", 268.024, 
  2.42, 1.6, 23., 52.232, 0.1, 59.31, 0.434}, 
 {"MLI", "Africa", "Mali", "2020-07-10", 2404., 34., 17., 121., 1., 0.571, 
  118.711, 1.679, 0.839, 5.975, 0.049, 0.028, 0.76, "", "", "", "", "", "", 
  "", "", "", "", "", "", "", "", "", "", "", "", "", "", "", "", "", "", "", 
  "", 52.78, 2.0250834*^7, 15.196, 16.4, 2.519, 1.486, 2014.306, "", 268.024, 
  2.42, 1.6, 23., 52.232, 0.1, 59.31, 0.434}, 
 {"MLI", "Africa", "Mali", "2020-07-11", 2406., 2., 14.714, 121., 0., 0.429, 
  118.81, 0.099, 0.727, 5.975, 0., 0.021, 0.75, "", "", "", "", "", "", "", 
  "", "", "", "", "", "", "", "", "", "", "", "", "", "", "", "", "", "", "", 
  52.78, 2.0250834*^7, 15.196, 16.4, 2.519, 1.486, 2014.306, "", 268.024, 
  2.42, 1.6, 23., 52.232, 0.1, 59.31, 0.434}, 
 {"MLI", "Africa", "Mali", "2020-07-12", 2411., 5., 11.571, 121., 0., 0.286, 
  119.057, 0.247, 0.571, 5.975, 0., 0.014, 0.74, "", "", "", "", "", "", "", 
  "", "", "", "", "", "", "", "", "", "", "", "", "", "", "", "", "", "", "", 
  52.78, 2.0250834*^7, 15.196, 16.4, 2.519, 1.486, 2014.306, "", 268.024, 
  2.42, 1.6, 23., 52.232, 0.1, 59.31, 0.434}, 
 {"MLI", "Africa", "Mali", "2020-07-13", 2412., 1., 11.571, 121., 0., 0.286, 
  119.106, 0.049, 0.571, 5.975, 0., 0.014, 0.74, "", "", "", "", "", "", "", 
  "", "", "", "", "", "", "", "", "", "", "", "", "", "", "", "", "", "", "", 
  52.78, 2.0250834*^7, 15.196, 16.4, 2.519, 1.486, 2014.306, "", 268.024, 
  2.42, 1.6, 23., 52.232, 0.1, 59.31, 0.434}, 
 {"MLI", "Africa", "Mali", "2020-07-14", 2423., 11., 10.714, 121., 0., 0.286, 
  119.649, 0.543, 0.529, 5.975, 0., 0.014, 0.74, "", "", "", "", "", "", "", 
  "", "", "", "", "", "", "", "", "", "", "", "", "", "", "", "", "", "", "", 
  52.78, 2.0250834*^7, 15.196, 16.4, 2.519, 1.486, 2014.306, "", 268.024, 
  2.42, 1.6, 23., 52.232, 0.1, 59.31, 0.434}, 
 {"MLI", "Africa", "Mali", "2020-07-15", 2433., 10., 10.714, 121., 0., 0.143, 
  120.143, 0.494, 0.529, 5.975, 0., 0.007, 0.74, "", "", "", "", "", "", "", 
  "", "", "", "", "", "", "", "", "", "", "", "", "", "", "", "", "", "", "", 
  52.78, 2.0250834*^7, 15.196, 16.4, 2.519, 1.486, 2014.306, "", 268.024, 
  2.42, 1.6, 23., 52.232, 0.1, 59.31, 0.434}, 
 {"MLI", "Africa", "Mali", "2020-07-16", 2440., 7., 10., 121., 0., 0.143, 
  120.489, 0.346, 0.494, 5.975, 0., 0.007, 0.74, "", "", "", "", "", "", "", 
  "", "", "", "", "", "", "", "", "", "", "", "", "", "", "", "", "", "", "", 
  52.78, 2.0250834*^7, 15.196, 16.4, 2.519, 1.486, 2014.306, "", 268.024, 
  2.42, 1.6, 23., 52.232, 0.1, 59.31, 0.434}, 
 {"MLI", "Africa", "Mali", "2020-07-17", 2467., 27., 9., 121., 0., 0., 
  121.822, 1.333, 0.444, 5.975, 0., 0., 0.75, "", "", "", "", "", "", "", "", 
  "", "", "", "", "", "", "", "", "", "", "", "", "", "", "", "", "", "", 
  52.78, 2.0250834*^7, 15.196, 16.4, 2.519, 1.486, 2014.306, "", 268.024, 
  2.42, 1.6, 23., 52.232, 0.1, 59.31, 0.434}, 
 {"MLI", "Africa", "Mali", "2020-07-18", 2472., 5., 9.429, 121., 0., 0., 
  122.069, 0.247, 0.466, 5.975, 0., 0., 0.74, "", "", "", "", "", "", "", "", 
  "", "", "", "", "", "", "", "", "", "", "", "", "", "", "", "", "", "", 
  52.78, 2.0250834*^7, 15.196, 16.4, 2.519, 1.486, 2014.306, "", 268.024, 
  2.42, 1.6, 23., 52.232, 0.1, 59.31, 0.434}, 
 {"MLI", "Africa", "Mali", "2020-07-19", 2475., 3., 9.143, 121., 0., 0., 
  122.217, 0.148, 0.451, 5.975, 0., 0., 0.73, "", "", "", "", "", "", "", "", 
  "", "", "", "", "", "", "", "", "", "", "", "", "", "", "", "", "", "", 
  52.78, 2.0250834*^7, 15.196, 16.4, 2.519, 1.486, 2014.306, "", 268.024, 
  2.42, 1.6, 23., 52.232, 0.1, 59.31, 0.434}, 
 {"MLI", "Africa", "Mali", "2020-07-20", 2475., 0., 9., 121., 0., 0., 
  122.217, 0., 0.444, 5.975, 0., 0., 0.74, "", "", "", "", "", "", "", "", 
  "", "", "", "", "", "", "", "", "", "", "", "", "", "", "", "", "", "", 
  52.78, 2.0250834*^7, 15.196, 16.4, 2.519, 1.486, 2014.306, "", 268.024, 
  2.42, 1.6, 23., 52.232, 0.1, 59.31, 0.434}, 
 {"MLI", "Africa", "Mali", "2020-07-21", 2477., 2., 7.714, 122., 1., 0.143, 
  122.316, 0.099, 0.381, 6.024, 0.049, 0.007, 0.74, "", "", "", "", "", "", 
  "", "", "", "", "", "", "", "", "", "", "", "", "", "", "", "", "", "", "", 
  "", 52.78, 2.0250834*^7, 15.196, 16.4, 2.519, 1.486, 2014.306, "", 268.024, 
  2.42, 1.6, 23., 52.232, 0.1, 59.31, 0.434}, 
 {"MLI", "Africa", "Mali", "2020-07-22", 2494., 17., 8.714, 123., 1., 0.286, 
  123.155, 0.839, 0.43, 6.074, 0.049, 0.014, 0.75, "", "", "", "", "", "", 
  "", "", "", "", "", "", "", "", "", "", "", "", "", "", "", "", "", "", "", 
  "", 52.78, 2.0250834*^7, 15.196, 16.4, 2.519, 1.486, 2014.306, "", 268.024, 
  2.42, 1.6, 23., 52.232, 0.1, 59.31, 0.434}, 
 {"MLI", "Africa", "Mali", "2020-07-23", 2494., 0., 7.714, 123., 0., 0.286, 
  123.155, 0., 0.381, 6.074, 0., 0.014, 0.75, "", "", "", "", "", "", "", "", 
  "", "", "", "", "", "", "", "", "", "", "", "", "", "", "", "", "", "", 
  52.78, 2.0250834*^7, 15.196, 16.4, 2.519, 1.486, 2014.306, "", 268.024, 
  2.42, 1.6, 23., 52.232, 0.1, 59.31, 0.434}, 
 {"MLI", "Africa", "Mali", "2020-07-24", 2503., 9., 5.143, 123., 0., 0.286, 
  123.6, 0.444, 0.254, 6.074, 0., 0.014, 0.76, "", "", "", "", "", "", "", 
  "", "", "", "", "", "", "", "", "", "", "", "", "", "", "", "", "", "", "", 
  52.78, 2.0250834*^7, 15.196, 16.4, 2.519, 1.486, 2014.306, "", 268.024, 
  2.42, 1.6, 23., 52.232, 0.1, 59.31, 0.434}, 
 {"MLI", "Africa", "Mali", "2020-07-25", 2503., 0., 4.429, 123., 0., 0.286, 
  123.6, 0., 0.219, 6.074, 0., 0.014, 0.77, "", "", "", "", "", "", "", "", 
  "", "", "", "", "", "", "", "", "", "", "", "", "", "", "", "", "", "", 
  50., 2.0250834*^7, 15.196, 16.4, 2.519, 1.486, 2014.306, "", 268.024, 2.42, 
  1.6, 23., 52.232, 0.1, 59.31, 0.434}, {"MLI", "Africa", "Mali", 
  "2020-07-26", 2510., 7., 5., 123., 0., 0.286, 123.946, 0.346, 0.247, 6.074, 
  0., 0.014, 0.78, "", "", "", "", "", "", "", "", "", "", "", "", "", "", 
  "", "", "", "", "", "", "", "", "", "", "", "", 50., 2.0250834*^7, 15.196, 
  16.4, 2.519, 1.486, 2014.306, "", 268.024, 2.42, 1.6, 23., 52.232, 0.1, 
  59.31, 0.434}, {"MLI", "Africa", "Mali", "2020-07-27", 2513., 3., 5.429, 
  124., 1., 0.429, 124.094, 0.148, 0.268, 6.123, 0.049, 0.021, 0.8, "", "", 
  "", "", "", "", "", "", "", "", "", "", "", "", "", "", "", "", "", "", "", 
  "", "", "", "", "", 50., 2.0250834*^7, 15.196, 16.4, 2.519, 1.486, 
  2014.306, "", 268.024, 2.42, 1.6, 23., 52.232, 0.1, 59.31, 0.434}, 
 {"MLI", "Africa", "Mali", "2020-07-28", 2520., 7., 6.143, 124., 0., 0.286, 
  124.439, 0.346, 0.303, 6.123, 0., 0.014, 0.81, "", "", "", "", "", "", "", 
  "", "", "", "", "", "", "", "", "", "", "", "", "", "", "", "", "", "", "", 
  50., 2.0250834*^7, 15.196, 16.4, 2.519, 1.486, 2014.306, "", 268.024, 2.42, 
  1.6, 23., 52.232, 0.1, 59.31, 0.434}, {"MLI", "Africa", "Mali", 
  "2020-07-29", 2521., 1., 3.857, 124., 0., 0.143, 124.489, 0.049, 0.19, 
  6.123, 0., 0.007, 0.82, "", "", "", "", "", "", "", "", "", "", "", "", "", 
  "", "", "", "", "", "", "", "", "", "", "", "", "", 50., 2.0250834*^7, 
  15.196, 16.4, 2.519, 1.486, 2014.306, "", 268.024, 2.42, 1.6, 23., 52.232, 
  0.1, 59.31, 0.434}, {"MLI", "Africa", "Mali", "2020-07-30", 2522., 1., 4., 
  124., 0., 0.143, 124.538, 0.049, 0.198, 6.123, 0., 0.007, 0.84, "", "", "", 
  "", "", "", "", "", "", "", "", "", "", "", "", "", "", "", "", "", "", "", 
  "", "", "", "", 50., 2.0250834*^7, 15.196, 16.4, 2.519, 1.486, 2014.306, 
  "", 268.024, 2.42, 1.6, 23., 52.232, 0.1, 59.31, 0.434}, 
 {"MLI", "Africa", "Mali", "2020-07-31", 2535., 13., 4.571, 124., 0., 0.143, 
  125.18, 0.642, 0.226, 6.123, 0., 0.007, 0.87, "", "", "", "", "", "", "", 
  "", "", "", "", "", "", "", "", "", "", "", "", "", "", "", "", "", "", "", 
  47.22, 2.0250834*^7, 15.196, 16.4, 2.519, 1.486, 2014.306, "", 268.024, 
  2.42, 1.6, 23., 52.232, 0.1, 59.31, 0.434}, 
 {"MLI", "Africa", "Mali", "2020-08-01", 2535., 0., 4.571, 124., 0., 0.143, 
  125.18, 0., 0.226, 6.123, 0., 0.007, 0.88, "", "", "", "", "", "", "", "", 
  "", "", "", "", "", "", "", "", "", "", "", "", "", "", "", "", "", "", 
  47.22, 2.0250834*^7, 15.196, 16.4, 2.519, 1.486, 2014.306, "", 268.024, 
  2.42, 1.6, 23., 52.232, 0.1, 59.31, 0.434}, 
 {"MLI", "Africa", "Mali", "2020-08-02", 2541., 6., 4.429, 124., 0., 0.143, 
  125.476, 0.296, 0.219, 6.123, 0., 0.007, 0.9, "", "", "", "", "", "", "", 
  "", "", "", "", "", "", "", "", "", "", "", "", "", "", "", "", "", "", "", 
  47.22, 2.0250834*^7, 15.196, 16.4, 2.519, 1.486, 2014.306, "", 268.024, 
  2.42, 1.6, 23., 52.232, 0.1, 59.31, 0.434}, 
 {"MLI", "Africa", "Mali", "2020-08-03", 2543., 2., 4.286, 124., 0., 0., 
  125.575, 0.099, 0.212, 6.123, 0., 0., 0.92, "", "", "", "", "", "", "", "", 
  "", "", "", "", "", "", "", "", "", "", "", "", "", "", "", "", "", "", 
  47.22, 2.0250834*^7, 15.196, 16.4, 2.519, 1.486, 2014.306, "", 268.024, 
  2.42, 1.6, 23., 52.232, 0.1, 59.31, 0.434}, 
 {"MLI", "Africa", "Mali", "2020-08-04", 2543., 0., 3.286, 124., 0., 0., 
  125.575, 0., 0.162, 6.123, 0., 0., 0.94, "", "", "", "", "", "", "", "", 
  "", "", "", "", "", "", "", "", "", "", "", "", "", "", "", "", "", "", 
  47.22, 2.0250834*^7, 15.196, 16.4, 2.519, 1.486, 2014.306, "", 268.024, 
  2.42, 1.6, 23., 52.232, 0.1, 59.31, 0.434}, 
 {"MLI", "Africa", "Mali", "2020-08-05", 2546., 3., 3.571, 124., 0., 0., 
  125.723, 0.148, 0.176, 6.123, 0., 0., 0.98, "", "", "", "", "", "", "", "", 
  "", "", "", "", "", "", "", "", "", "", "", "", "", "", "", "", "", "", 
  47.22, 2.0250834*^7, 15.196, 16.4, 2.519, 1.486, 2014.306, "", 268.024, 
  2.42, 1.6, 23., 52.232, 0.1, 59.31, 0.434}, 
 {"MLI", "Africa", "Mali", "2020-08-06", 2552., 6., 4.286, 124., 0., 0., 
  126.02, 0.296, 0.212, 6.123, 0., 0., 1.01, "", "", "", "", "", "", "", "", 
  "", "", "", "", "", "", "", "", "", "", "", "", "", "", "", "", "", "", 
  47.22, 2.0250834*^7, 15.196, 16.4, 2.519, 1.486, 2014.306, "", 268.024, 
  2.42, 1.6, 23., 52.232, 0.1, 59.31, 0.434}, 
 {"MLI", "Africa", "Mali", "2020-08-07", 2561., 9., 3.714, 125., 1., 0.143, 
  126.464, 0.444, 0.183, 6.173, 0.049, 0.007, 1.04, "", "", "", "", "", "", 
  "", "", "", "", "", "", "", "", "", "", "", "", "", "", "", "", "", "", "", 
  "", 47.22, 2.0250834*^7, 15.196, 16.4, 2.519, 1.486, 2014.306, "", 268.024, 
  2.42, 1.6, 23., 52.232, 0.1, 59.31, 0.434}, 
 {"MLI", "Africa", "Mali", "2020-08-08", 2565., 4., 4.286, 125., 0., 0.143, 
  126.661, 0.198, 0.212, 6.173, 0., 0.007, 1.07, "", "", "", "", "", "", "", 
  "", "", "", "", "", "", "", "", "", "", "", "", "", "", "", "", "", "", "", 
  47.22, 2.0250834*^7, 15.196, 16.4, 2.519, 1.486, 2014.306, "", 268.024, 
  2.42, 1.6, 23., 52.232, 0.1, 59.31, 0.434}, 
 {"MLI", "Africa", "Mali", "2020-08-09", 2567., 2., 3.714, 125., 0., 0.143, 
  126.76, 0.099, 0.183, 6.173, 0., 0.007, 1.1, "", "", "", "", "", "", "", 
  "", "", "", "", "", "", "", "", "", "", "", "", "", "", "", "", "", "", "", 
  47.22, 2.0250834*^7, 15.196, 16.4, 2.519, 1.486, 2014.306, "", 268.024, 
  2.42, 1.6, 23., 52.232, 0.1, 59.31, 0.434}, 
 {"MLI", "Africa", "Mali", "2020-08-10", 2573., 6., 4.286, 125., 0., 0.143, 
  127.056, 0.296, 0.212, 6.173, 0., 0.007, 1.13, "", "", "", "", "", "", "", 
  "", "", "", "", "", "", "", "", "", "", "", "", "", "", "", "", "", "", "", 
  47.22, 2.0250834*^7, 15.196, 16.4, 2.519, 1.486, 2014.306, "", 268.024, 
  2.42, 1.6, 23., 52.232, 0.1, 59.31, 0.434}, 
 {"MLI", "Africa", "Mali", "2020-08-11", 2577., 4., 4.857, 125., 0., 0.143, 
  127.254, 0.198, 0.24, 6.173, 0., 0.007, 1.16, "", "", "", "", "", "", "", 
  "", "", "", "", "", "", "", "", "", "", "", "", "", "", "", "", "", "", "", 
  47.22, 2.0250834*^7, 15.196, 16.4, 2.519, 1.486, 2014.306, "", 268.024, 
  2.42, 1.6, 23., 52.232, 0.1, 59.31, 0.434}, 
 {"MLI", "Africa", "Mali", "2020-08-12", 2582., 5., 5.143, 125., 0., 0.143, 
  127.501, 0.247, 0.254, 6.173, 0., 0.007, 1.19, "", "", "", "", "", "", "", 
  "", "", "", "", "", "", "", "", "", "", "", "", "", "", "", "", "", "", "", 
  47.22, 2.0250834*^7, 15.196, 16.4, 2.519, 1.486, 2014.306, "", 268.024, 
  2.42, 1.6, 23., 52.232, 0.1, 59.31, 0.434}, 
 {"MLI", "Africa", "Mali", "2020-08-13", 2597., 15., 6.429, 125., 0., 0.143, 
  128.242, 0.741, 0.317, 6.173, 0., 0.007, 1.23, "", "", "", "", "", "", "", 
  "", "", "", "", "", "", "", "", "", "", "", "", "", "", "", "", "", "", "", 
  47.22, 2.0250834*^7, 15.196, 16.4, 2.519, 1.486, 2014.306, "", 268.024, 
  2.42, 1.6, 23., 52.232, 0.1, 59.31, 0.434}, 
 {"MLI", "Africa", "Mali", "2020-08-14", 2597., 0., 5.143, 125., 0., 0., 
  128.242, 0., 0.254, 6.173, 0., 0., 1.24, "", "", "", "", "", "", "", "", 
  "", "", "", "", "", "", "", "", "", "", "", "", "", "", "", "", "", "", 
  47.22, 2.0250834*^7, 15.196, 16.4, 2.519, 1.486, 2014.306, "", 268.024, 
  2.42, 1.6, 23., 52.232, 0.1, 59.31, 0.434}, 
 {"MLI", "Africa", "Mali", "2020-08-15", 2614., 17., 7., 125., 0., 0., 
  129.081, 0.839, 0.346, 6.173, 0., 0., 1.27, "", "", "", "", "", "", "", "", 
  "", "", "", "", "", "", "", "", "", "", "", "", "", "", "", "", "", "", 
  47.22, 2.0250834*^7, 15.196, 16.4, 2.519, 1.486, 2014.306, "", 268.024, 
  2.42, 1.6, 23., 52.232, 0.1, 59.31, 0.434}, 
 {"MLI", "Africa", "Mali", "2020-08-16", 2640., 26., 10.429, 125., 0., 0., 
  130.365, 1.284, 0.515, 6.173, 0., 0., 1.28, "", "", "", "", "", "", "", "", 
  "", "", "", "", "", "", "", "", "", "", "", "", "", "", "", "", "", "", 
  47.22, 2.0250834*^7, 15.196, 16.4, 2.519, 1.486, 2014.306, "", 268.024, 
  2.42, 1.6, 23., 52.232, 0.1, 59.31, 0.434}, 
 {"MLI", "Africa", "Mali", "2020-08-17", 2640., 0., 9.571, 125., 0., 0., 
  130.365, 0., 0.473, 6.173, 0., 0., 1.26, "", "", "", "", "", "", "", "", 
  "", "", "", "", "", "", "", "", "", "", "", "", "", "", "", "", "", "", 
  47.22, 2.0250834*^7, 15.196, 16.4, 2.519, 1.486, 2014.306, "", 268.024, 
  2.42, 1.6, 23., 52.232, 0.1, 59.31, 0.434}, 
 {"MLI", "Africa", "Mali", "2020-08-18", 2666., 26., 12.714, 125., 0., 0., 
  131.649, 1.284, 0.628, 6.173, 0., 0., 1.25, "", "", "", "", "", "", "", "", 
  "", "", "", "", "", "", "", "", "", "", "", "", "", "", "", "", "", "", 
  47.22, 2.0250834*^7, 15.196, 16.4, 2.519, 1.486, 2014.306, "", 268.024, 
  2.42, 1.6, 23., 52.232, 0.1, 59.31, 0.434}, 
 {"MLI", "Africa", "Mali", "2020-08-19", 2667., 1., 12.143, 125., 0., 0., 
  131.698, 0.049, 0.6, 6.173, 0., 0., 1.22, "", "", "", "", "", "", "", "", 
  "", "", "", "", "", "", "", "", "", "", "", "", "", "", "", "", "", "", 
  47.22, 2.0250834*^7, 15.196, 16.4, 2.519, 1.486, 2014.306, "", 268.024, 
  2.42, 1.6, 23., 52.232, 0.1, 59.31, 0.434}, 
 {"MLI", "Africa", "Mali", "2020-08-20", 2667., 0., 10., 125., 0., 0., 
  131.698, 0., 0.494, 6.173, 0., 0., 1.2, "", "", "", "", "", "", "", "", "", 
  "", "", "", "", "", "", "", "", "", "", "", "", "", "", "", "", "", 47.22, 
  2.0250834*^7, 15.196, 16.4, 2.519, 1.486, 2014.306, "", 268.024, 2.42, 1.6, 
  23., 52.232, 0.1, 59.31, 0.434}, {"MLI", "Africa", "Mali", "2020-08-21", 
  2688., 21., 13., 125., 0., 0., 132.735, 1.037, 0.642, 6.173, 0., 0., 1.19, 
  "", "", "", "", "", "", "", "", "", "", "", "", "", "", "", "", "", "", "", 
  "", "", "", "", "", "", "", 47.22, 2.0250834*^7, 15.196, 16.4, 2.519, 
  1.486, 2014.306, "", 268.024, 2.42, 1.6, 23., 52.232, 0.1, 59.31, 0.434}, 
 {"MLI", "Africa", "Mali", "2020-08-22", 2699., 11., 12.143, 125., 0., 0., 
  133.278, 0.543, 0.6, 6.173, 0., 0., 1.17, "", "", "", "", "", "", "", "", 
  "", "", "", "", "", "", "", "", "", "", "", "", "", "", "", "", "", "", 
  47.22, 2.0250834*^7, 15.196, 16.4, 2.519, 1.486, 2014.306, "", 268.024, 
  2.42, 1.6, 23., 52.232, 0.1, 59.31, 0.434}, 
 {"MLI", "Africa", "Mali", "2020-08-23", 2705., 6., 9.286, 125., 0., 0., 
  133.575, 0.296, 0.459, 6.173, 0., 0., 1.16, "", "", "", "", "", "", "", "", 
  "", "", "", "", "", "", "", "", "", "", "", "", "", "", "", "", "", "", 
  47.22, 2.0250834*^7, 15.196, 16.4, 2.519, 1.486, 2014.306, "", 268.024, 
  2.42, 1.6, 23., 52.232, 0.1, 59.31, 0.434}, 
 {"MLI", "Africa", "Mali", "2020-08-24", 2708., 3., 9.714, 125., 0., 0., 
  133.723, 0.148, 0.48, 6.173, 0., 0., 1.15, "", "", "", "", "", "", "", "", 
  "", "", "", "", "", "", "", "", "", "", "", "", "", "", "", "", "", "", 
  47.22, 2.0250834*^7, 15.196, 16.4, 2.519, 1.486, 2014.306, "", 268.024, 
  2.42, 1.6, 23., 52.232, 0.1, 59.31, 0.434}, 
 {"MLI", "Africa", "Mali", "2020-08-25", 2713., 5., 6.714, 125., 0., 0., 
  133.97, 0.247, 0.332, 6.173, 0., 0., 1.15, "", "", "", "", "", "", "", "", 
  "", "", "", "", "", "", "", "", "", "", "", "", "", "", "", "", "", "", 
  47.22, 2.0250834*^7, 15.196, 16.4, 2.519, 1.486, 2014.306, "", 268.024, 
  2.42, 1.6, 23., 52.232, 0.1, 59.31, 0.434}, 
 {"MLI", "Africa", "Mali", "2020-08-26", 2717., 4., 7.143, 126., 1., 0.143, 
  134.167, 0.198, 0.353, 6.222, 0.049, 0.007, 1.15, "", "", "", "", "", "", 
  "", "", "", "", "", "", "", "", "", "", "", "", "", "", "", "", "", "", "", 
  "", 47.22, 2.0250834*^7, 15.196, 16.4, 2.519, 1.486, 2014.306, "", 268.024, 
  2.42, 1.6, 23., 52.232, 0.1, 59.31, 0.434}, 
 {"MLI", "Africa", "Mali", "2020-08-27", 2730., 13., 9., 126., 0., 0.143, 
  134.809, 0.642, 0.444, 6.222, 0., 0.007, 1.16, "", "", "", "", "", "", "", 
  "", "", "", "", "", "", "", "", "", "", "", "", "", "", "", "", "", "", "", 
  47.22, 2.0250834*^7, 15.196, 16.4, 2.519, 1.486, 2014.306, "", 268.024, 
  2.42, 1.6, 23., 52.232, 0.1, 59.31, 0.434}, 
 {"MLI", "Africa", "Mali", "2020-08-28", 2736., 6., 6.857, 126., 0., 0.143, 
  135.106, 0.296, 0.339, 6.222, 0., 0.007, 1.16, "", "", "", "", "", "", "", 
  "", "", "", "", "", "", "", "", "", "", "", "", "", "", "", "", "", "", "", 
  47.22, 2.0250834*^7, 15.196, 16.4, 2.519, 1.486, 2014.306, "", 268.024, 
  2.42, 1.6, 23., 52.232, 0.1, 59.31, 0.434}, 
 {"MLI", "Africa", "Mali", "2020-08-29", 2757., 21., 8.286, 126., 0., 0.143, 
  136.143, 1.037, 0.409, 6.222, 0., 0.007, 1.17, "", "", "", "", "", "", "", 
  "", "", "", "", "", "", "", "", "", "", "", "", "", "", "", "", "", "", "", 
  47.22, 2.0250834*^7, 15.196, 16.4, 2.519, 1.486, 2014.306, "", 268.024, 
  2.42, 1.6, 23., 52.232, 0.1, 59.31, 0.434}, 
 {"MLI", "Africa", "Mali", "2020-08-30", 2773., 16., 9.714, 126., 0., 0.143, 
  136.933, 0.79, 0.48, 6.222, 0., 0.007, 1.17, "", "", "", "", "", "", "", 
  "", "", "", "", "", "", "", "", "", "", "", "", "", "", "", "", "", "", "", 
  47.22, 2.0250834*^7, 15.196, 16.4, 2.519, 1.486, 2014.306, "", 268.024, 
  2.42, 1.6, 23., 52.232, 0.1, 59.31, 0.434}, 
 {"MLI", "Africa", "Mali", "2020-08-31", 2776., 3., 9.714, 126., 0., 0.143, 
  137.081, 0.148, 0.48, 6.222, 0., 0.007, 1.16, "", "", "", "", "", "", "", 
  "", "", "", "", "", "", "", "", "", "", "", "", "", "", "", "", "", "", "", 
  47.22, 2.0250834*^7, 15.196, 16.4, 2.519, 1.486, 2014.306, "", 268.024, 
  2.42, 1.6, 23., 52.232, 0.1, 59.31, 0.434}, 
 {"MLI", "Africa", "Mali", "2020-09-01", 2777., 1., 9.143, 126., 0., 0.143, 
  137.13, 0.049, 0.451, 6.222, 0., 0.007, 1.16, "", "", "", "", "", "", "", 
  "", "", "", "", "", "", "", "", "", "", "", "", "", "", "", "", "", "", "", 
  47.22, 2.0250834*^7, 15.196, 16.4, 2.519, 1.486, 2014.306, "", 268.024, 
  2.42, 1.6, 23., 52.232, 0.1, 59.31, 0.434}, 
 {"MLI", "Africa", "Mali", "2020-09-02", 2802., 25., 12.143, 126., 0., 0., 
  138.365, 1.235, 0.6, 6.222, 0., 0., 1.17, "", "", "", "", "", "", "", "", 
  "", "", "", "", "", "", "", "", "", "", "", "", "", "", "", "", "", "", 
  47.22, 2.0250834*^7, 15.196, 16.4, 2.519, 1.486, 2014.306, "", 268.024, 
  2.42, 1.6, 23., 52.232, 0.1, 59.31, 0.434}, 
 {"MLI", "Africa", "Mali", "2020-09-03", 2807., 5., 11., 126., 0., 0., 
  138.612, 0.247, 0.543, 6.222, 0., 0., 1.16, "", "", "", "", "", "", "", "", 
  "", "", "", "", "", "", "", "", "", "", "", "", "", "", "", "", "", "", 
  47.22, 2.0250834*^7, 15.196, 16.4, 2.519, 1.486, 2014.306, "", 268.024, 
  2.42, 1.6, 23., 52.232, 0.1, 59.31, 0.434}, 
 {"MLI", "Africa", "Mali", "2020-09-04", 2814., 7., 11.143, 126., 0., 0., 
  138.957, 0.346, 0.55, 6.222, 0., 0., 1.15, "", "", "", "", "", "", "", "", 
  "", "", "", "", "", "", "", "", "", "", "", "", "", "", "", "", "", "", 
  47.22, 2.0250834*^7, 15.196, 16.4, 2.519, 1.486, 2014.306, "", 268.024, 
  2.42, 1.6, 23., 52.232, 0.1, 59.31, 0.434}, 
 {"MLI", "Africa", "Mali", "2020-09-05", 2833., 19., 10.857, 126., 0., 0., 
  139.895, 0.938, 0.536, 6.222, 0., 0., 1.16, "", "", "", "", "", "", "", "", 
  "", "", "", "", "", "", "", "", "", "", "", "", "", "", "", "", "", "", 
  47.22, 2.0250834*^7, 15.196, 16.4, 2.519, 1.486, 2014.306, "", 268.024, 
  2.42, 1.6, 23., 52.232, 0.1, 59.31, 0.434}, 
 {"MLI", "Africa", "Mali", "2020-09-06", 2842., 9., 9.857, 127., 1., 0.143, 
  140.34, 0.444, 0.487, 6.271, 0.049, 0.007, 1.15, "", "", "", "", "", "", 
  "", "", "", "", "", "", "", "", "", "", "", "", "", "", "", "", "", "", "", 
  "", 47.22, 2.0250834*^7, 15.196, 16.4, 2.519, 1.486, 2014.306, "", 268.024, 
  2.42, 1.6, 23., 52.232, 0.1, 59.31, 0.434}, 
 {"MLI", "Africa", "Mali", "2020-09-07", 2870., 28., 13.429, 127., 0., 0.143, 
  141.723, 1.383, 0.663, 6.271, 0., 0.007, 1.15, "", "", "", "", "", "", "", 
  "", "", "", "", "", "", "", "", "", "", "", "", "", "", "", "", "", "", "", 
  47.22, 2.0250834*^7, 15.196, 16.4, 2.519, 1.486, 2014.306, "", 268.024, 
  2.42, 1.6, 23., 52.232, 0.1, 59.31, 0.434}, 
 {"MLI", "Africa", "Mali", "2020-09-08", 2882., 12., 15., 127., 0., 0.143, 
  142.315, 0.593, 0.741, 6.271, 0., 0.007, 1.13, "", "", "", "", "", "", "", 
  "", "", "", "", "", "", "", "", "", "", "", "", "", "", "", "", "", "", "", 
  47.22, 2.0250834*^7, 15.196, 16.4, 2.519, 1.486, 2014.306, "", 268.024, 
  2.42, 1.6, 23., 52.232, 0.1, 59.31, 0.434}, 
 {"MLI", "Africa", "Mali", "2020-09-09", 2898., 16., 13.714, 128., 1., 0.286, 
  143.105, 0.79, 0.677, 6.321, 0.049, 0.014, 1.11, "", "", "", "", "", "", 
  "", "", "", "", "", "", "", "", "", "", "", "", "", "", "", "", "", "", "", 
  "", 47.22, 2.0250834*^7, 15.196, 16.4, 2.519, 1.486, 2014.306, "", 268.024, 
  2.42, 1.6, 23., 52.232, 0.1, 59.31, 0.434}, 
 {"MLI", "Africa", "Mali", "2020-09-10", 2909., 11., 14.571, 128., 0., 0.286, 
  143.648, 0.543, 0.72, 6.321, 0., 0.014, 1.09, "", "", "", "", "", "", "", 
  "", "", "", "", "", "", "", "", "", "", "", "", "", "", "", "", "", "", "", 
  47.22, 2.0250834*^7, 15.196, 16.4, 2.519, 1.486, 2014.306, "", 268.024, 
  2.42, 1.6, 23., 52.232, 0.1, 59.31, 0.434}, 
 {"MLI", "Africa", "Mali", "2020-09-11", 2912., 3., 14., 128., 0., 0.286, 
  143.797, 0.148, 0.691, 6.321, 0., 0.014, 1.08, "", "", "", "", "", "", "", 
  "", "", "", "", "", "", "", "", "", "", "", "", "", "", "", "", "", "", "", 
  47.22, 2.0250834*^7, 15.196, 16.4, 2.519, 1.486, 2014.306, "", 268.024, 
  2.42, 1.6, 23., 52.232, 0.1, 59.31, 0.434}, 
 {"MLI", "Africa", "Mali", "2020-09-12", 2916., 4., 11.857, 128., 0., 0.286, 
  143.994, 0.198, 0.586, 6.321, 0., 0.014, 1.07, "", "", "", "", "", "", "", 
  "", "", "", "", "", "", "", "", "", "", "", "", "", "", "", "", "", "", "", 
  47.22, 2.0250834*^7, 15.196, 16.4, 2.519, 1.486, 2014.306, "", 268.024, 
  2.42, 1.6, 23., 52.232, 0.1, 59.31, 0.434}, 
 {"MLI", "Africa", "Mali", "2020-09-13", 2924., 8., 11.714, 128., 0., 0.143, 
  144.389, 0.395, 0.578, 6.321, 0., 0.007, 1.08, "", "", "", "", "", "", "", 
  "", "", "", "", "", "", "", "", "", "", "", "", "", "", "", "", "", "", "", 
  47.22, 2.0250834*^7, 15.196, 16.4, 2.519, 1.486, 2014.306, "", 268.024, 
  2.42, 1.6, 23., 52.232, 0.1, 59.31, 0.434}, 
 {"MLI", "Africa", "Mali", "2020-09-14", 2935., 11., 9.286, 128., 0., 0.143, 
  144.932, 0.543, 0.459, 6.321, 0., 0.007, 1.08, "", "", "", "", "", "", "", 
  "", "", "", "", "", "", "", "", "", "", "", "", "", "", "", "", "", "", "", 
  43.52, 2.0250834*^7, 15.196, 16.4, 2.519, 1.486, 2014.306, "", 268.024, 
  2.42, 1.6, 23., 52.232, 0.1, 59.31, 0.434}, 
 {"MLI", "Africa", "Mali", "2020-09-15", 2940., 5., 8.286, 128., 0., 0.143, 
  145.179, 0.247, 0.409, 6.321, 0., 0.007, 1.09, "", "", "", "", "", "", "", 
  "", "", "", "", "", "", "", "", "", "", "", "", "", "", "", "", "", "", "", 
  43.52, 2.0250834*^7, 15.196, 16.4, 2.519, 1.486, 2014.306, "", 268.024, 
  2.42, 1.6, 23., 52.232, 0.1, 59.31, 0.434}, 
 {"MLI", "Africa", "Mali", "2020-09-16", 2966., 26., 9.714, 128., 0., 0., 
  146.463, 1.284, 0.48, 6.321, 0., 0., 1.1, "", "", "", "", "", "", "", "", 
  "", "", "", "", "", "", "", "", "", "", "", "", "", "", "", "", "", "", 
  43.52, 2.0250834*^7, 15.196, 16.4, 2.519, 1.486, 2014.306, "", 268.024, 
  2.42, 1.6, 23., 52.232, 0.1, 59.31, 0.434}, 
 {"MLI", "Africa", "Mali", "2020-09-17", 2966., 0., 8.143, 128., 0., 0., 
  146.463, 0., 0.402, 6.321, 0., 0., 1.09, "", "", "", "", "", "", "", "", 
  "", "", "", "", "", "", "", "", "", "", "", "", "", "", "", "", "", "", 
  43.52, 2.0250834*^7, 15.196, 16.4, 2.519, 1.486, 2014.306, "", 268.024, 
  2.42, 1.6, 23., 52.232, 0.1, 59.31, 0.434}, 
 {"MLI", "Africa", "Mali", "2020-09-18", 2991., 25., 11.286, 128., 0., 0., 
  147.698, 1.235, 0.557, 6.321, 0., 0., 1.09, "", "", "", "", "", "", "", "", 
  "", "", "", "", "", "", "", "", "", "", "", "", "", "", "", "", "", "", 
  43.52, 2.0250834*^7, 15.196, 16.4, 2.519, 1.486, 2014.306, "", 268.024, 
  2.42, 1.6, 23., 52.232, 0.1, 59.31, 0.434}, 
 {"MLI", "Africa", "Mali", "2020-09-19", 3006., 15., 12.857, 128., 0., 0., 
  148.438, 0.741, 0.635, 6.321, 0., 0., 1.08, "", "", "", "", "", "", "", "", 
  "", "", "", "", "", "", "", "", "", "", "", "", "", "", "", "", "", "", 
  43.52, 2.0250834*^7, 15.196, 16.4, 2.519, 1.486, 2014.306, "", 268.024, 
  2.42, 1.6, 23., 52.232, 0.1, 59.31, 0.434}, 
 {"MLI", "Africa", "Mali", "2020-09-20", 3013., 7., 12.714, 128., 0., 0., 
  148.784, 0.346, 0.628, 6.321, 0., 0., 1.08, "", "", "", "", "", "", "", "", 
  "", "", "", "", "", "", "", "", "", "", "", "", "", "", "", "", "", "", 
  43.52, 2.0250834*^7, 15.196, 16.4, 2.519, 1.486, 2014.306, "", 268.024, 
  2.42, 1.6, 23., 52.232, 0.1, 59.31, 0.434}, 
 {"MLI", "Africa", "Mali", "2020-09-21", 3024., 11., 12.714, 128., 0., 0., 
  149.327, 0.543, 0.628, 6.321, 0., 0., 1.07, "", "", "", "", "", "", "", "", 
  "", "", "", "", "", "", "", "", "", "", "", "", "", "", "", "", "", "", 
  43.52, 2.0250834*^7, 15.196, 16.4, 2.519, 1.486, 2014.306, "", 268.024, 
  2.42, 1.6, 23., 52.232, 0.1, 59.31, 0.434}, 
 {"MLI", "Africa", "Mali", "2020-09-22", 3030., 6., 12.857, 129., 1., 0.143, 
  149.623, 0.296, 0.635, 6.37, 0.049, 0.007, 1.07, "", "", "", "", "", "", 
  "", "", "", "", "", "", "", "", "", "", "", "", "", "", "", "", "", "", "", 
  "", 43.52, 2.0250834*^7, 15.196, 16.4, 2.519, 1.486, 2014.306, "", 268.024, 
  2.42, 1.6, 23., 52.232, 0.1, 59.31, 0.434}, 
 {"MLI", "Africa", "Mali", "2020-09-23", 3034., 4., 9.714, 130., 1., 0.286, 
  149.821, 0.198, 0.48, 6.419, 0.049, 0.014, 1.07, "", "", "", "", "", "", 
  "", "", "", "", "", "", "", "", "", "", "", "", "", "", "", "", "", "", "", 
  "", 43.52, 2.0250834*^7, 15.196, 16.4, 2.519, 1.486, 2014.306, "", 268.024, 
  2.42, 1.6, 23., 52.232, 0.1, 59.31, 0.434}, 
 {"MLI", "Africa", "Mali", "2020-09-24", 3041., 7., 10.714, 130., 0., 0.286, 
  150.167, 0.346, 0.529, 6.419, 0., 0.014, 1.08, "", "", "", "", "", "", "", 
  "", "", "", "", "", "", "", "", "", "", "", "", "", "", "", "", "", "", "", 
  43.52, 2.0250834*^7, 15.196, 16.4, 2.519, 1.486, 2014.306, "", 268.024, 
  2.42, 1.6, 23., 52.232, 0.1, 59.31, 0.434}, 
 {"MLI", "Africa", "Mali", "2020-09-25", 3064., 23., 10.429, 130., 0., 0.286, 
  151.302, 1.136, 0.515, 6.419, 0., 0.014, 1.09, "", "", "", "", "", "", "", 
  "", "", "", "", "", "", "", "", "", "", "", "", "", "", "", "", "", "", "", 
  43.52, 2.0250834*^7, 15.196, 16.4, 2.519, 1.486, 2014.306, "", 268.024, 
  2.42, 1.6, 23., 52.232, 0.1, 59.31, 0.434}, 
 {"MLI", "Africa", "Mali", "2020-09-26", 3080., 16., 10.571, 130., 0., 0.286, 
  152.093, 0.79, 0.522, 6.419, 0., 0.014, 1.09, "", "", "", "", "", "", "", 
  "", "", "", "", "", "", "", "", "", "", "", "", "", "", "", "", "", "", "", 
  43.52, 2.0250834*^7, 15.196, 16.4, 2.519, 1.486, 2014.306, "", 268.024, 
  2.42, 1.6, 23., 52.232, 0.1, 59.31, 0.434}, 
 {"MLI", "Africa", "Mali", "2020-09-27", 3086., 6., 10.429, 130., 0., 0.286, 
  152.389, 0.296, 0.515, 6.419, 0., 0.014, 1.09, "", "", "", "", "", "", "", 
  "", "", "", "", "", "", "", "", "", "", "", "", "", "", "", "", "", "", "", 
  43.52, 2.0250834*^7, 15.196, 16.4, 2.519, 1.486, 2014.306, "", 268.024, 
  2.42, 1.6, 23., 52.232, 0.1, 59.31, 0.434}, 
 {"MLI", "Africa", "Mali", "2020-09-28", 3090., 4., 9.429, 130., 0., 0.286, 
  152.586, 0.198, 0.466, 6.419, 0., 0.014, 1.1, "", "", "", "", "", "", "", 
  "", "", "", "", "", "", "", "", "", "", "", "", "", "", "", "", "", "", "", 
  43.52, 2.0250834*^7, 15.196, 16.4, 2.519, 1.486, 2014.306, "", 268.024, 
  2.42, 1.6, 23., 52.232, 0.1, 59.31, 0.434}, 
 {"MLI", "Africa", "Mali", "2020-09-29", 3101., 11., 10.143, 131., 1., 0.286, 
  153.129, 0.543, 0.501, 6.469, 0.049, 0.014, 1.11, "", "", "", "", "", "", 
  "", "", "", "", "", "", "", "", "", "", "", "", "", "", "", "", "", "", "", 
  "", 43.52, 2.0250834*^7, 15.196, 16.4, 2.519, 1.486, 2014.306, "", 268.024, 
  2.42, 1.6, 23., 52.232, 0.1, 59.31, 0.434}, 
 {"MLI", "Africa", "Mali", "2020-09-30", 3118., 17., 12., 131., 0., 0.143, 
  153.969, 0.839, 0.593, 6.469, 0., 0.007, 1.12, "", "", "", "", "", "", "", 
  "", "", "", "", "", "", "", "", "", "", "", "", "", "", "", "", "", "", "", 
  43.52, 2.0250834*^7, 15.196, 16.4, 2.519, 1.486, 2014.306, "", 268.024, 
  2.42, 1.6, 23., 52.232, 0.1, 59.31, 0.434}, 
 {"MLI", "Africa", "Mali", "2020-10-01", 3131., 13., 12.857, 131., 0., 0.143, 
  154.611, 0.642, 0.635, 6.469, 0., 0.007, 1.12, "", "", "", "", "", "", "", 
  "", "", "", "", "", "", "", "", "", "", "", "", "", "", "", "", "", "", "", 
  43.52, 2.0250834*^7, 15.196, 16.4, 2.519, 1.486, 2014.306, "", 268.024, 
  2.42, 1.6, 23., 52.232, 0.1, 59.31, 0.434}, 
 {"MLI", "Africa", "Mali", "2020-10-02", 3156., 25., 13.143, 131., 0., 0.143, 
  155.845, 1.235, 0.649, 6.469, 0., 0.007, 1.13, "", "", "", "", "", "", "", 
  "", "", "", "", "", "", "", "", "", "", "", "", "", "", "", "", "", "", "", 
  43.52, 2.0250834*^7, 15.196, 16.4, 2.519, 1.486, 2014.306, "", 268.024, 
  2.42, 1.6, 23., 52.232, 0.1, 59.31, 0.434}, 
 {"MLI", "Africa", "Mali", "2020-10-03", 3170., 14., 12.857, 131., 0., 0.143, 
  156.537, 0.691, 0.635, 6.469, 0., 0.007, 1.12, "", "", "", "", "", "", "", 
  "", "", "", "", "", "", "", "", "", "", "", "", "", "", "", "", "", "", "", 
  43.52, 2.0250834*^7, 15.196, 16.4, 2.519, 1.486, 2014.306, "", 268.024, 
  2.42, 1.6, 23., 52.232, 0.1, 59.31, 0.434}, 
 {"MLI", "Africa", "Mali", "2020-10-04", 3184., 14., 14., 131., 0., 0.143, 
  157.228, 0.691, 0.691, 6.469, 0., 0.007, 1.12, "", "", "", "", "", "", "", 
  "", "", "", "", "", "", "", "", "", "", "", "", "", "", "", "", "", "", "", 
  43.52, 2.0250834*^7, 15.196, 16.4, 2.519, 1.486, 2014.306, "", 268.024, 
  2.42, 1.6, 23., 52.232, 0.1, 59.31, 0.434}, 
 {"MLI", "Africa", "Mali", "2020-10-05", 3189., 5., 14.143, 131., 0., 0.143, 
  157.475, 0.247, 0.698, 6.469, 0., 0.007, 1.12, "", "", "", "", "", "", "", 
  "", "", "", "", "", "", "", "", "", "", "", "", "", "", "", "", "", "", "", 
  43.52, 2.0250834*^7, 15.196, 16.4, 2.519, 1.486, 2014.306, "", 268.024, 
  2.42, 1.6, 23., 52.232, 0.1, 59.31, 0.434}, 
 {"MLI", "Africa", "Mali", "2020-10-06", 3195., 6., 13.429, 131., 0., 0., 
  157.771, 0.296, 0.663, 6.469, 0., 0., 1.12, "", "", "", "", "", "", "", "", 
  "", "", "", "", "", "", "", "", "", "", "", "", "", "", "", "", "", "", 
  43.52, 2.0250834*^7, 15.196, 16.4, 2.519, 1.486, 2014.306, "", 268.024, 
  2.42, 1.6, 23., 52.232, 0.1, 59.31, 0.434}, 
 {"MLI", "Africa", "Mali", "2020-10-07", 3210., 15., 13.143, 131., 0., 0., 
  158.512, 0.741, 0.649, 6.469, 0., 0., 1.12, "", "", "", "", "", "", "", "", 
  "", "", "", "", "", "", "", "", "", "", "", "", "", "", "", "", "", "", 
  43.52, 2.0250834*^7, 15.196, 16.4, 2.519, 1.486, 2014.306, "", 268.024, 
  2.42, 1.6, 23., 52.232, 0.1, 59.31, 0.434}, 
 {"MLI", "Africa", "Mali", "2020-10-08", 3235., 25., 14.857, 131., 0., 0., 
  159.747, 1.235, 0.734, 6.469, 0., 0., 1.13, "", "", "", "", "", "", "", "", 
  "", "", "", "", "", "", "", "", "", "", "", "", "", "", "", "", "", "", 
  37.96, 2.0250834*^7, 15.196, 16.4, 2.519, 1.486, 2014.306, "", 268.024, 
  2.42, 1.6, 23., 52.232, 0.1, 59.31, 0.434}, 
 {"MLI", "Africa", "Mali", "2020-10-09", 3248., 13., 13.143, 131., 0., 0., 
  160.388, 0.642, 0.649, 6.469, 0., 0., 1.13, "", "", "", "", "", "", "", "", 
  "", "", "", "", "", "", "", "", "", "", "", "", "", "", "", "", "", "", 
  37.96, 2.0250834*^7, 15.196, 16.4, 2.519, 1.486, 2014.306, "", 268.024, 
  2.42, 1.6, 23., 52.232, 0.1, 59.31, 0.434}, 
 {"MLI", "Africa", "Mali", "2020-10-10", 3273., 25., 14.714, 132., 1., 0.143, 
  161.623, 1.235, 0.727, 6.518, 0.049, 0.007, 1.13, "", "", "", "", "", "", 
  "", "", "", "", "", "", "", "", "", "", "", "", "", "", "", "", "", "", "", 
  "", 37.96, 2.0250834*^7, 15.196, 16.4, 2.519, 1.486, 2014.306, "", 268.024, 
  2.42, 1.6, 23., 52.232, 0.1, 59.31, 0.434}, 
 {"MLI", "Africa", "Mali", "2020-10-11", 3286., 13., 14.571, 132., 0., 0.143, 
  162.265, 0.642, 0.72, 6.518, 0., 0.007, 1.13, "", "", "", "", "", "", "", 
  "", "", "", "", "", "", "", "", "", "", "", "", "", "", "", "", "", "", "", 
  37.96, 2.0250834*^7, 15.196, 16.4, 2.519, 1.486, 2014.306, "", 268.024, 
  2.42, 1.6, 23., 52.232, 0.1, 59.31, 0.434}, 
 {"MLI", "Africa", "Mali", "2020-10-12", 3296., 10., 15.286, 132., 0., 0.143, 
  162.759, 0.494, 0.755, 6.518, 0., 0.007, 1.13, "", "", "", "", "", "", "", 
  "", "", "", "", "", "", "", "", "", "", "", "", "", "", "", "", "", "", "", 
  37.96, 2.0250834*^7, 15.196, 16.4, 2.519, 1.486, 2014.306, "", 268.024, 
  2.42, 1.6, 23., 52.232, 0.1, 59.31, 0.434}, 
 {"MLI", "Africa", "Mali", "2020-10-13", 3297., 1., 14.571, 132., 0., 0.143, 
  162.808, 0.049, 0.72, 6.518, 0., 0.007, 1.13, "", "", "", "", "", "", "", 
  "", "", "", "", "", "", "", "", "", "", "", "", "", "", "", "", "", "", "", 
  37.96, 2.0250834*^7, 15.196, 16.4, 2.519, 1.486, 2014.306, "", 268.024, 
  2.42, 1.6, 23., 52.232, 0.1, 59.31, 0.434}, 
 {"MLI", "Africa", "Mali", "2020-10-14", 3352., 55., 20.286, 132., 0., 0.143, 
  165.524, 2.716, 1.002, 6.518, 0., 0.007, 1.13, "", "", "", "", "", "", "", 
  "", "", "", "", "", "", "", "", "", "", "", "", "", "", "", "", "", "", "", 
  37.96, 2.0250834*^7, 15.196, 16.4, 2.519, 1.486, 2014.306, "", 268.024, 
  2.42, 1.6, 23., 52.232, 0.1, 59.31, 0.434}, 
 {"MLI", "Africa", "Mali", "2020-10-15", 3368., 16., 19., 132., 0., 0.143, 
  166.314, 0.79, 0.938, 6.518, 0., 0.007, 1.11, "", "", "", "", "", "", "", 
  "", "", "", "", "", "", "", "", "", "", "", "", "", "", "", "", "", "", "", 
  37.96, 2.0250834*^7, 15.196, 16.4, 2.519, 1.486, 2014.306, "", 268.024, 
  2.42, 1.6, 23., 52.232, 0.1, 59.31, 0.434}, 
 {"MLI", "Africa", "Mali", "2020-10-16", 3378., 10., 18.571, 132., 0., 0.143, 
  166.808, 0.494, 0.917, 6.518, 0., 0.007, 1.09, "", "", "", "", "", "", "", 
  "", "", "", "", "", "", "", "", "", "", "", "", "", "", "", "", "", "", "", 
  37.96, 2.0250834*^7, 15.196, 16.4, 2.519, 1.486, 2014.306, "", 268.024, 
  2.42, 1.6, 23., 52.232, 0.1, 59.31, 0.434}, 
 {"MLI", "Africa", "Mali", "2020-10-17", 3379., 1., 15.143, 132., 0., 0., 
  166.857, 0.049, 0.748, 6.518, 0., 0., 1.07, "", "", "", "", "", "", "", "", 
  "", "", "", "", "", "", "", "", "", "", "", "", "", "", "", "", "", "", 
  37.96, 2.0250834*^7, 15.196, 16.4, 2.519, 1.486, 2014.306, "", 268.024, 
  2.42, 1.6, 23., 52.232, 0.1, 59.31, 0.434}, 
 {"MLI", "Africa", "Mali", "2020-10-18", 3388., 9., 14.571, 132., 0., 0., 
  167.302, 0.444, 0.72, 6.518, 0., 0., 1.07, "", "", "", "", "", "", "", "", 
  "", "", "", "", "", "", "", "", "", "", "", "", "", "", "", "", "", "", 
  37.96, 2.0250834*^7, 15.196, 16.4, 2.519, 1.486, 2014.306, "", 268.024, 
  2.42, 1.6, 23., 52.232, 0.1, 59.31, 0.434}, 
 {"MLI", "Africa", "Mali", "2020-10-19", 3407., 19., 15.857, 132., 0., 0., 
  168.24, 0.938, 0.783, 6.518, 0., 0., 1.07, "", "", "", "", "", "", "", "", 
  "", "", "", "", "", "", "", "", "", "", "", "", "", "", "", "", "", "", 
  37.96, 2.0250834*^7, 15.196, 16.4, 2.519, 1.486, 2014.306, "", 268.024, 
  2.42, 1.6, 23., 52.232, 0.1, 59.31, 0.434}, 
 {"MLI", "Africa", "Mali", "2020-10-20", 3411., 4., 16.286, 132., 0., 0., 
  168.438, 0.198, 0.804, 6.518, 0., 0., 1.07, "", "", "", "", "", "", "", "", 
  "", "", "", "", "", "", "", "", "", "", "", "", "", "", "", "", "", "", 
  37.96, 2.0250834*^7, 15.196, 16.4, 2.519, 1.486, 2014.306, "", 268.024, 
  2.42, 1.6, 23., 52.232, 0.1, 59.31, 0.434}, 
 {"MLI", "Africa", "Mali", "2020-10-21", 3428., 17., 10.857, 132., 0., 0., 
  169.277, 0.839, 0.536, 6.518, 0., 0., 1.07, "", "", "", "", "", "", "", "", 
  "", "", "", "", "", "", "", "", "", "", "", "", "", "", "", "", "", "", 
  37.96, 2.0250834*^7, 15.196, 16.4, 2.519, 1.486, 2014.306, "", 268.024, 
  2.42, 1.6, 23., 52.232, 0.1, 59.31, 0.434}, 
 {"MLI", "Africa", "Mali", "2020-10-22", 3440., 12., 10.286, 132., 0., 0., 
  169.87, 0.593, 0.508, 6.518, 0., 0., 1.07, "", "", "", "", "", "", "", "", 
  "", "", "", "", "", "", "", "", "", "", "", "", "", "", "", "", "", "", 
  37.96, 2.0250834*^7, 15.196, 16.4, 2.519, 1.486, 2014.306, "", 268.024, 
  2.42, 1.6, 23., 52.232, 0.1, 59.31, 0.434}, 
 {"MLI", "Africa", "Mali", "2020-10-23", 3444., 4., 9.429, 132., 0., 0., 
  170.067, 0.198, 0.466, 6.518, 0., 0., 1.08, "", "", "", "", "", "", "", "", 
  "", "", "", "", "", "", "", "", "", "", "", "", "", "", "", "", "", "", 
  37.96, 2.0250834*^7, 15.196, 16.4, 2.519, 1.486, 2014.306, "", 268.024, 
  2.42, 1.6, 23., 52.232, 0.1, 59.31, 0.434}, 
 {"MLI", "Africa", "Mali", "2020-10-24", 3472., 28., 13.286, 132., 0., 0., 
  171.45, 1.383, 0.656, 6.518, 0., 0., 1.09, "", "", "", "", "", "", "", "", 
  "", "", "", "", "", "", "", "", "", "", "", "", "", "", "", "", "", "", 
  37.96, 2.0250834*^7, 15.196, 16.4, 2.519, 1.486, 2014.306, "", 268.024, 
  2.42, 1.6, 23., 52.232, 0.1, 59.31, 0.434}, 
 {"MLI", "Africa", "Mali", "2020-10-25", 3490., 18., 14.571, 132., 0., 0., 
  172.339, 0.889, 0.72, 6.518, 0., 0., 1.1, "", "", "", "", "", "", "", "", 
  "", "", "", "", "", "", "", "", "", "", "", "", "", "", "", "", "", "", 
  37.96, 2.0250834*^7, 15.196, 16.4, 2.519, 1.486, 2014.306, "", 268.024, 
  2.42, 1.6, 23., 52.232, 0.1, 59.31, 0.434}, 
 {"MLI", "Africa", "Mali", "2020-10-26", 3499., 9., 13.143, 133., 1., 0.143, 
  172.783, 0.444, 0.649, 6.568, 0.049, 0.007, 1.1, "", "", "", "", "", "", 
  "", "", "", "", "", "", "", "", "", "", "", "", "", "", "", "", "", "", "", 
  "", 37.96, 2.0250834*^7, 15.196, 16.4, 2.519, 1.486, 2014.306, "", 268.024, 
  2.42, 1.6, 23., 52.232, 0.1, 59.31, 0.434}, 
 {"MLI", "Africa", "Mali", "2020-10-27", 3515., 16., 14.857, 136., 3., 0.571, 
  173.573, 0.79, 0.734, 6.716, 0.148, 0.028, 1.1, "", "", "", "", "", "", "", 
  "", "", "", "", "", "", "", "", "", "", "", "", "", "", "", "", "", "", "", 
  37.96, 2.0250834*^7, 15.196, 16.4, 2.519, 1.486, 2014.306, "", 268.024, 
  2.42, 1.6, 23., 52.232, 0.1, 59.31, 0.434}, 
 {"MLI", "Africa", "Mali", "2020-10-28", 3530., 15., 14.571, 136., 0., 0.571, 
  174.314, 0.741, 0.72, 6.716, 0., 0.028, 1.1, "", "", "", "", "", "", "", 
  "", "", "", "", "", "", "", "", "", "", "", "", "", "", "", "", "", "", "", 
  37.96, 2.0250834*^7, 15.196, 16.4, 2.519, 1.486, 2014.306, "", 268.024, 
  2.42, 1.6, 23., 52.232, 0.1, 59.31, 0.434}, 
 {"MLI", "Africa", "Mali", "2020-10-29", 3537., 7., 13.857, 136., 0., 0.571, 
  174.659, 0.346, 0.684, 6.716, 0., 0.028, 1.1, "", "", "", "", "", "", "", 
  "", "", "", "", "", "", "", "", "", "", "", "", "", "", "", "", "", "", "", 
  37.96, 2.0250834*^7, 15.196, 16.4, 2.519, 1.486, 2014.306, "", 268.024, 
  2.42, 1.6, 23., 52.232, 0.1, 59.31, 0.434}, 
 {"MLI", "Africa", "Mali", "2020-10-30", 3545., 8., 14.429, 136., 0., 0.571, 
  175.055, 0.395, 0.712, 6.716, 0., 0.028, 1.11, "", "", "", "", "", "", "", 
  "", "", "", "", "", "", "", "", "", "", "", "", "", "", "", "", "", "", "", 
  37.96, 2.0250834*^7, 15.196, 16.4, 2.519, 1.486, 2014.306, "", 268.024, 
  2.42, 1.6, 23., 52.232, 0.1, 59.31, 0.434}, 
 {"MLI", "Africa", "Mali", "2020-10-31", 3554., 9., 11.714, 136., 0., 0.571, 
  175.499, 0.444, 0.578, 6.716, 0., 0.028, 1.13, "", "", "", "", "", "", "", 
  "", "", "", "", "", "", "", "", "", "", "", "", "", "", "", "", "", "", "", 
  37.96, 2.0250834*^7, 15.196, 16.4, 2.519, 1.486, 2014.306, "", 268.024, 
  2.42, 1.6, 23., 52.232, 0.1, 59.31, 0.434}, 
 {"MLI", "Africa", "Mali", "2020-11-01", 3565., 11., 10.714, 136., 0., 0.571, 
  176.042, 0.543, 0.529, 6.716, 0., 0.028, 1.15, "", "", "", "", "", "", "", 
  "", "", "", "", "", "", "", "", "", "", "", "", "", "", "", "", "", "", "", 
  37.96, 2.0250834*^7, 15.196, 16.4, 2.519, 1.486, 2014.306, "", 268.024, 
  2.42, 1.6, 23., 52.232, 0.1, 59.31, 0.434}, 
 {"MLI", "Africa", "Mali", "2020-11-02", 3573., 8., 10.571, 136., 0., 0.429, 
  176.437, 0.395, 0.522, 6.716, 0., 0.021, 1.18, "", "", "", "", "", "", "", 
  "", "", "", "", "", "", "", "", "", "", "", "", "", "", "", "", "", "", "", 
  37.96, 2.0250834*^7, 15.196, 16.4, 2.519, 1.486, 2014.306, "", 268.024, 
  2.42, 1.6, 23., 52.232, 0.1, 59.31, 0.434}, 
 {"MLI", "Africa", "Mali", "2020-11-03", 3584., 11., 9.857, 136., 0., 0., 
  176.98, 0.543, 0.487, 6.716, 0., 0., 1.2, "", "", "", "", "", "", "", "", 
  "", "", "", "", "", "", "", "", "", "", "", "", "", "", "", "", "", "", 
  37.96, 2.0250834*^7, 15.196, 16.4, 2.519, 1.486, 2014.306, "", 268.024, 
  2.42, 1.6, 23., 52.232, 0.1, 59.31, 0.434}, 
 {"MLI", "Africa", "Mali", "2020-11-04", 3609., 25., 11.286, 137., 1., 0.143, 
  178.215, 1.235, 0.557, 6.765, 0.049, 0.007, 1.23, "", "", "", "", "", "", 
  "", "", "", "", "", "", "", "", "", "", "", "", "", "", "", "", "", "", "", 
  "", 37.96, 2.0250834*^7, 15.196, 16.4, 2.519, 1.486, 2014.306, "", 268.024, 
  2.42, 1.6, 23., 52.232, 0.1, 59.31, 0.434}, 
 {"MLI", "Africa", "Mali", "2020-11-05", 3633., 24., 13.714, 137., 0., 0.143, 
  179.4, 1.185, 0.677, 6.765, 0., 0.007, 1.26, "", "", "", "", "", "", "", 
  "", "", "", "", "", "", "", "", "", "", "", "", "", "", "", "", "", "", "", 
  37.96, 2.0250834*^7, 15.196, 16.4, 2.519, 1.486, 2014.306, "", 268.024, 
  2.42, 1.6, 23., 52.232, 0.1, 59.31, 0.434}, 
 {"MLI", "Africa", "Mali", "2020-11-06", 3657., 24., 16., 137., 0., 0.143, 
  180.585, 1.185, 0.79, 6.765, 0., 0.007, 1.27, "", "", "", "", "", "", "", 
  "", "", "", "", "", "", "", "", "", "", "", "", "", "", "", "", "", "", "", 
  37.96, 2.0250834*^7, 15.196, 16.4, 2.519, 1.486, 2014.306, "", 268.024, 
  2.42, 1.6, 23., 52.232, 0.1, 59.31, 0.434}, 
 {"MLI", "Africa", "Mali", "2020-11-07", 3676., 19., 17.429, 137., 0., 0.143, 
  181.523, 0.938, 0.861, 6.765, 0., 0.007, 1.28, "", "", "", "", "", "", "", 
  "", "", "", "", "", "", "", "", "", "", "", "", "", "", "", "", "", "", "", 
  37.96, 2.0250834*^7, 15.196, 16.4, 2.519, 1.486, 2014.306, "", 268.024, 
  2.42, 1.6, 23., 52.232, 0.1, 59.31, 0.434}, 
 {"MLI", "Africa", "Mali", "2020-11-08", 3706., 30., 20.143, 137., 0., 0.143, 
  183.005, 1.481, 0.995, 6.765, 0., 0.007, 1.3, "", "", "", "", "", "", "", 
  "", "", "", "", "", "", "", "", "", "", "", "", "", "", "", "", "", "", "", 
  37.96, 2.0250834*^7, 15.196, 16.4, 2.519, 1.486, 2014.306, "", 268.024, 
  2.42, 1.6, 23., 52.232, 0.1, 59.31, 0.434}, 
 {"MLI", "Africa", "Mali", "2020-11-09", 3712., 6., 19.857, 137., 0., 0.143, 
  183.301, 0.296, 0.981, 6.765, 0., 0.007, 1.3, "", "", "", "", "", "", "", 
  "", "", "", "", "", "", "", "", "", "", "", "", "", "", "", "", "", "", "", 
  37.96, 2.0250834*^7, 15.196, 16.4, 2.519, 1.486, 2014.306, "", 268.024, 
  2.42, 1.6, 23., 52.232, 0.1, 59.31, 0.434}, 
 {"MLI", "Africa", "Mali", "2020-11-10", 3745., 33., 23., 137., 0., 0.143, 
  184.931, 1.63, 1.136, 6.765, 0., 0.007, 1.32, "", "", "", "", "", "", "", 
  "", "", "", "", "", "", "", "", "", "", "", "", "", "", "", "", "", "", "", 
  37.96, 2.0250834*^7, 15.196, 16.4, 2.519, 1.486, 2014.306, "", 268.024, 
  2.42, 1.6, 23., 52.232, 0.1, 59.31, 0.434}, 
 {"MLI", "Africa", "Mali", "2020-11-11", 3753., 8., 20.571, 138., 1., 0.143, 
  185.326, 0.395, 1.016, 6.815, 0.049, 0.007, 1.33, "", "", "", "", "", "", 
  "", "", "", "", "", "", "", "", "", "", "", "", "", "", "", "", "", "", "", 
  "", 37.96, 2.0250834*^7, 15.196, 16.4, 2.519, 1.486, 2014.306, "", 268.024, 
  2.42, 1.6, 23., 52.232, 0.1, 59.31, 0.434}, 
 {"MLI", "Africa", "Mali", "2020-11-12", 3792., 39., 22.714, 138., 0., 0.143, 
  187.252, 1.926, 1.122, 6.815, 0., 0.007, 1.35, "", "", "", "", "", "", "", 
  "", "", "", "", "", "", "", "", "", "", "", "", "", "", "", "", "", "", "", 
  37.96, 2.0250834*^7, 15.196, 16.4, 2.519, 1.486, 2014.306, "", 268.024, 
  2.42, 1.6, 23., 52.232, 0.1, 59.31, 0.434}, 
 {"MLI", "Africa", "Mali", "2020-11-13", 3806., 14., 21.286, 139., 1., 0.286, 
  187.943, 0.691, 1.051, 6.864, 0.049, 0.014, 1.36, "", "", "", "", "", "", 
  "", "", "", "", "", "", "", "", "", "", "", "", "", "", "", "", "", "", "", 
  "", 37.96, 2.0250834*^7, 15.196, 16.4, 2.519, 1.486, 2014.306, "", 268.024, 
  2.42, 1.6, 23., 52.232, 0.1, 59.31, 0.434}, 
 {"MLI", "Africa", "Mali", "2020-11-14", 3868., 62., 27.429, 139., 0., 0.286, 
  191.004, 3.062, 1.354, 6.864, 0., 0.014, 1.38, "", "", "", "", "", "", "", 
  "", "", "", "", "", "", "", "", "", "", "", "", "", "", "", "", "", "", "", 
  37.96, 2.0250834*^7, 15.196, 16.4, 2.519, 1.486, 2014.306, "", 268.024, 
  2.42, 1.6, 23., 52.232, 0.1, 59.31, 0.434}, 
 {"MLI", "Africa", "Mali", "2020-11-15", 3900., 32., 27.714, 141., 2., 0.571, 
  192.585, 1.58, 1.369, 6.963, 0.099, 0.028, 1.38, "", "", "", "", "", "", 
  "", "", "", "", "", "", "", "", "", "", "", "", "", "", "", "", "", "", "", 
  "", 37.96, 2.0250834*^7, 15.196, 16.4, 2.519, 1.486, 2014.306, "", 268.024, 
  2.42, 1.6, 23., 52.232, 0.1, 59.31, 0.434}, 
 {"MLI", "Africa", "Mali", "2020-11-16", 3948., 48., 33.714, 141., 0., 0.571, 
  194.955, 2.37, 1.665, 6.963, 0., 0.028, 1.38, "", "", "", "", "", "", "", 
  "", "", "", "", "", "", "", "", "", "", "", "", "", "", "", "", "", "", "", 
  37.96, 2.0250834*^7, 15.196, 16.4, 2.519, 1.486, 2014.306, "", 268.024, 
  2.42, 1.6, 23., 52.232, 0.1, 59.31, 0.434}, 
 {"MLI", "Africa", "Mali", "2020-11-17", 3980., 32., 33.571, 141., 0., 0.571, 
  196.535, 1.58, 1.658, 6.963, 0., 0.028, 1.37, "", "", "", "", "", "", "", 
  "", "", "", "", "", "", "", "", "", "", "", "", "", "", "", "", "", "", "", 
  37.96, 2.0250834*^7, 15.196, 16.4, 2.519, 1.486, 2014.306, "", 268.024, 
  2.42, 1.6, 23., 52.232, 0.1, 59.31, 0.434}, 
 {"MLI", "Africa", "Mali", "2020-11-18", 4033., 53., 40., 141., 0., 0.429, 
  199.152, 2.617, 1.975, 6.963, 0., 0.021, 1.37, "", "", "", "", "", "", "", 
  "", "", "", "", "", "", "", "", "", "", "", "", "", "", "", "", "", "", "", 
  37.96, 2.0250834*^7, 15.196, 16.4, 2.519, 1.486, 2014.306, "", 268.024, 
  2.42, 1.6, 23., 52.232, 0.1, 59.31, 0.434}, 
 {"MLI", "Africa", "Mali", "2020-11-19", 4093., 60., 43., 142., 1., 0.571, 
  202.115, 2.963, 2.123, 7.012, 0.049, 0.028, 1.36, "", "", "", "", "", "", 
  "", "", "", "", "", "", "", "", "", "", "", "", "", "", "", "", "", "", "", 
  "", 37.96, 2.0250834*^7, 15.196, 16.4, 2.519, 1.486, 2014.306, "", 268.024, 
  2.42, 1.6, 23., 52.232, 0.1, 59.31, 0.434}, 
 {"MLI", "Africa", "Mali", "2020-11-20", 4169., 76., 51.857, 143., 1., 0.571, 
  205.868, 3.753, 2.561, 7.061, 0.049, 0.028, 1.35, "", "", "", "", "", "", 
  "", "", "", "", "", "", "", "", "", "", "", "", "", "", "", "", "", "", "", 
  "", 37.96, 2.0250834*^7, 15.196, 16.4, 2.519, 1.486, 2014.306, "", 268.024, 
  2.42, 1.6, 23., 52.232, 0.1, 59.31, 0.434}, 
 {"MLI", "Africa", "Mali", "2020-11-21", 4206., 37., 48.286, 143., 0., 0.571, 
  207.695, 1.827, 2.384, 7.061, 0., 0.028, 1.34, "", "", "", "", "", "", "", 
  "", "", "", "", "", "", "", "", "", "", "", "", "", "", "", "", "", "", "", 
  37.96, 2.0250834*^7, 15.196, 16.4, 2.519, 1.486, 2014.306, "", 268.024, 
  2.42, 1.6, 23., 52.232, 0.1, 59.31, 0.434}, 
 {"MLI", "Africa", "Mali", "2020-11-22", 4255., 49., 50.714, 145., 2., 0.571, 
  210.115, 2.42, 2.504, 7.16, 0.099, 0.028, 1.33, "", "", "", "", "", "", "", 
  "", "", "", "", "", "", "", "", "", "", "", "", "", "", "", "", "", "", "", 
  37.96, 2.0250834*^7, 15.196, 16.4, 2.519, 1.486, 2014.306, "", 268.024, 
  2.42, 1.6, 23., 52.232, 0.1, 59.31, 0.434}, 
 {"MLI", "Africa", "Mali", "2020-11-23", 4326., 71., 54., 146., 1., 0.714, 
  213.621, 3.506, 2.667, 7.21, 0.049, 0.035, 1.32, "", "", "", "", "", "", 
  "", "", "", "", "", "", "", "", "", "", "", "", "", "", "", "", "", "", "", 
  "", 37.96, 2.0250834*^7, 15.196, 16.4, 2.519, 1.486, 2014.306, "", 268.024, 
  2.42, 1.6, 23., 52.232, 0.1, 59.31, 0.434}, 
 {"MLI", "Africa", "Mali", "2020-11-24", 4417., 91., 62.429, 148., 2., 1., 
  218.114, 4.494, 3.083, 7.308, 0.099, 0.049, 1.3, "", "", "", "", "", "", 
  "", "", "", "", "", "", "", "", "", "", "", "", "", "", "", "", "", "", "", 
  "", 37.96, 2.0250834*^7, 15.196, 16.4, 2.519, 1.486, 2014.306, "", 268.024, 
  2.42, 1.6, 23., 52.232, 0.1, 59.31, 0.434}, 
 {"MLI", "Africa", "Mali", "2020-11-25", 4461., 44., 61.143, 148., 0., 1., 
  220.287, 2.173, 3.019, 7.308, 0., 0.049, 1.28, "", "", "", "", "", "", "", 
  "", "", "", "", "", "", "", "", "", "", "", "", "", "", "", "", "", "", "", 
  37.96, 2.0250834*^7, 15.196, 16.4, 2.519, 1.486, 2014.306, "", 268.024, 
  2.42, 1.6, 23., 52.232, 0.1, 59.31, 0.434}, 
 {"MLI", "Africa", "Mali", "2020-11-26", 4505., 44., 58.857, 148., 0., 0.857, 
  222.46, 2.173, 2.906, 7.308, 0., 0.042, 1.26, "", "", "", "", "", "", "", 
  "", "", "", "", "", "", "", "", "", "", "", "", "", "", "", "", "", "", "", 
  37.96, 2.0250834*^7, 15.196, 16.4, 2.519, 1.486, 2014.306, "", 268.024, 
  2.42, 1.6, 23., 52.232, 0.1, 59.31, 0.434}, 
 {"MLI", "Africa", "Mali", "2020-11-27", 4567., 62., 56.857, 149., 1., 0.857, 
  225.522, 3.062, 2.808, 7.358, 0.049, 0.042, 1.25, "", "", "", "", "", "", 
  "", "", "", "", "", "", "", "", "", "", "", "", "", "", "", "", "", "", "", 
  "", 37.96, 2.0250834*^7, 15.196, 16.4, 2.519, 1.486, 2014.306, "", 268.024, 
  2.42, 1.6, 23., 52.232, 0.1, 59.31, 0.434}, 
 {"MLI", "Africa", "Mali", "2020-11-28", 4659., 92., 64.714, 149., 0., 0.857, 
  230.065, 4.543, 3.196, 7.358, 0., 0.042, 1.23, "", "", "", "", "", "", "", 
  "", "", "", "", "", "", "", "", "", "", "", "", "", "", "", "", "", "", "", 
  37.96, 2.0250834*^7, 15.196, 16.4, 2.519, 1.486, 2014.306, "", 268.024, 
  2.42, 1.6, 23., 52.232, 0.1, 59.31, 0.434}, 
 {"MLI", "Africa", "Mali", "2020-11-29", 4688., 29., 61.857, 152., 3., 1., 
  231.497, 1.432, 3.055, 7.506, 0.148, 0.049, 1.22, "", "", "", "", "", "", 
  "", "", "", "", "", "", "", "", "", "", "", "", "", "", "", "", "", "", "", 
  "", 37.96, 2.0250834*^7, 15.196, 16.4, 2.519, 1.486, 2014.306, "", 268.024, 
  2.42, 1.6, 23., 52.232, 0.1, 59.31, 0.434}, 
 {"MLI", "Africa", "Mali", "2020-11-30", 4710., 22., 54.857, 156., 4., 1.429, 
  232.583, 1.086, 2.709, 7.703, 0.198, 0.071, 1.21, "", "", "", "", "", "", 
  "", "", "", "", "", "", "", "", "", "", "", "", "", "", "", "", "", "", "", 
  "", 37.96, 2.0250834*^7, 15.196, 16.4, 2.519, 1.486, 2014.306, "", 268.024, 
  2.42, 1.6, 23., 52.232, 0.1, 59.31, 0.434}, 
 {"MLI", "Africa", "Mali", "2020-12-01", 4762., 52., 49.286, 160., 4., 1.714, 
  235.151, 2.568, 2.434, 7.901, 0.198, 0.085, 1.21, "", "", "", "", "", "", 
  "", "", "", "", "", "", "", "", "", "", "", "", "", "", "", "", "", "", "", 
  "", 37.96, 2.0250834*^7, 15.196, 16.4, 2.519, 1.486, 2014.306, "", 268.024, 
  2.42, 1.6, 23., 52.232, 0.1, 59.31, 0.434}, 
 {"MLI", "Africa", "Mali", "2020-12-02", 4837., 75., 53.714, 161., 1., 1.857, 
  238.854, 3.704, 2.652, 7.95, 0.049, 0.092, 1.21, "", "", "", "", "", "", 
  "", "", "", "", "", "", "", "", "", "", "", "", "", "", "", "", "", "", "", 
  "", 37.96, 2.0250834*^7, 15.196, 16.4, 2.519, 1.486, 2014.306, "", 268.024, 
  2.42, 1.6, 23., 52.232, 0.1, 59.31, 0.434}, 
 {"MLI", "Africa", "Mali", "2020-12-03", 4880., 43., 53.571, 162., 1., 2., 
  240.978, 2.123, 2.645, 8., 0.049, 0.099, 1.21, "", "", "", "", "", "", "", 
  "", "", "", "", "", "", "", "", "", "", "", "", "", "", "", "", "", "", "", 
  37.96, 2.0250834*^7, 15.196, 16.4, 2.519, 1.486, 2014.306, "", 268.024, 
  2.42, 1.6, 23., 52.232, 0.1, 59.31, 0.434}, 
 {"MLI", "Africa", "Mali", "2020-12-04", 4938., 58., 53., 163., 1., 2., 
  243.842, 2.864, 2.617, 8.049, 0.049, 0.099, 1.21, "", "", "", "", "", "", 
  "", "", "", "", "", "", "", "", "", "", "", "", "", "", "", "", "", "", "", 
  "", 37.96, 2.0250834*^7, 15.196, 16.4, 2.519, 1.486, 2014.306, "", 268.024, 
  2.42, 1.6, 23., 52.232, 0.1, 59.31, 0.434}, 
 {"MLI", "Africa", "Mali", "2020-12-05", 5062., 124., 57.571, 163., 0., 2., 
  249.965, 6.123, 2.843, 8.049, 0., 0.099, 1.22, "", "", "", "", "", "", "", 
  "", "", "", "", "", "", "", "", "", "", "", "", "", "", "", "", "", "", "", 
  37.96, 2.0250834*^7, 15.196, 16.4, 2.519, 1.486, 2014.306, "", 268.024, 
  2.42, 1.6, 23., 52.232, 0.1, 59.31, 0.434}, 
 {"MLI", "Africa", "Mali", "2020-12-06", 5135., 73., 63.857, 164., 1., 1.714, 
  253.57, 3.605, 3.153, 8.098, 0.049, 0.085, 1.21, "", "", "", "", "", "", 
  "", "", "", "", "", "", "", "", "", "", "", "", "", "", "", "", "", "", "", 
  "", 37.96, 2.0250834*^7, 15.196, 16.4, 2.519, 1.486, 2014.306, "", 268.024, 
  2.42, 1.6, 23., 52.232, 0.1, 59.31, 0.434}, 
 {"MLI", "Africa", "Mali", "2020-12-07", 5290., 155., 82.857, 175., 11., 
  2.714, 261.224, 7.654, 4.092, 8.642, 0.543, 0.134, 1.2, "", "", "", "", "", 
  "", "", "", "", "", "", "", "", "", "", "", "", "", "", "", "", "", "", "", 
  "", "", 37.96, 2.0250834*^7, 15.196, 16.4, 2.519, 1.486, 2014.306, "", 
  268.024, 2.42, 1.6, 23., 52.232, 0.1, 59.31, 0.434}, 
 {"MLI", "Africa", "Mali", "2020-12-08", 5442., 152., 97.143, 180., 5., 
  2.857, 268.73, 7.506, 4.797, 8.889, 0.247, 0.141, 1.18, "", "", "", "", "", 
  "", "", "", "", "", "", "", "", "", "", "", "", "", "", "", "", "", "", "", 
  "", "", 37.96, 2.0250834*^7, 15.196, 16.4, 2.519, 1.486, 2014.306, "", 
  268.024, 2.42, 1.6, 23., 52.232, 0.1, 59.31, 0.434}, 
 {"MLI", "Africa", "Mali", "2020-12-09", 5469., 27., 90.286, 181., 1., 2.857, 
  270.063, 1.333, 4.458, 8.938, 0.049, 0.141, 1.15, "", "", "", "", "", "", 
  "", "", "", "", "", "", "", "", "", "", "", "", "", "", "", "", "", "", "", 
  "", 37.96, 2.0250834*^7, 15.196, 16.4, 2.519, 1.486, 2014.306, "", 268.024, 
  2.42, 1.6, 23., 52.232, 0.1, 59.31, 0.434}, 
 {"MLI", "Africa", "Mali", "2020-12-10", 5576., 107., 99.429, 184., 3., 
  3.143, 275.347, 5.284, 4.91, 9.086, 0.148, 0.155, 1.13, "", "", "", "", "", 
  "", "", "", "", "", "", "", "", "", "", "", "", "", "", "", "", "", "", "", 
  "", "", 35.19, 2.0250834*^7, 15.196, 16.4, 2.519, 1.486, 2014.306, "", 
  268.024, 2.42, 1.6, 23., 52.232, 0.1, 59.31, 0.434}, 
 {"MLI", "Africa", "Mali", "2020-12-11", 5649., 73., 101.571, 185., 1., 
  3.143, 278.951, 3.605, 5.016, 9.135, 0.049, 0.155, 1.1, "", "", "", "", "", 
  "", "", "", "", "", "", "", "", "", "", "", "", "", "", "", "", "", "", "", 
  "", "", 35.19, 2.0250834*^7, 15.196, 16.4, 2.519, 1.486, 2014.306, "", 
  268.024, 2.42, 1.6, 23., 52.232, 0.1, 59.31, 0.434}, 
 {"MLI", "Africa", "Mali", "2020-12-12", 5721., 72., 94.143, 189., 4., 3.714, 
  282.507, 3.555, 4.649, 9.333, 0.198, 0.183, 1.08, "", "", "", "", "", "", 
  "", "", "", "", "", "", "", "", "", "", "", "", "", "", "", "", "", "", "", 
  "", 35.19, 2.0250834*^7, 15.196, 16.4, 2.519, 1.486, 2014.306, "", 268.024, 
  2.42, 1.6, 23., 52.232, 0.1, 59.31, 0.434}, 
 {"MLI", "Africa", "Mali", "2020-12-13", 5814., 93., 97., 194., 5., 4.286, 
  287.099, 4.592, 4.79, 9.58, 0.247, 0.212, 1.07, "", "", "", "", "", "", "", 
  "", "", "", "", "", "", "", "", "", "", "", "", "", "", "", "", "", "", "", 
  35.19, 2.0250834*^7, 15.196, 16.4, 2.519, 1.486, 2014.306, "", 268.024, 
  2.42, 1.6, 23., 52.232, 0.1, 59.31, 0.434}, 
 {"MLI", "Africa", "Mali", "2020-12-14", 5836., 22., 78., 201., 7., 3.714, 
  288.186, 1.086, 3.852, 9.926, 0.346, 0.183, 1.05, "", "", "", "", "", "", 
  "", "", "", "", "", "", "", "", "", "", "", "", "", "", "", "", "", "", "", 
  "", 35.19, 2.0250834*^7, 15.196, 16.4, 2.519, 1.486, 2014.306, "", 268.024, 
  2.42, 1.6, 23., 52.232, 0.1, 59.31, 0.434}, 
 {"MLI", "Africa", "Mali", "2020-12-15", 5878., 42., 62.286, 205., 4., 3.571, 
  290.26, 2.074, 3.076, 10.123, 0.198, 0.176, 1.03, "", "", "", "", "", "", 
  "", "", "", "", "", "", "", "", "", "", "", "", "", "", "", "", "", "", "", 
  "", 35.19, 2.0250834*^7, 15.196, 16.4, 2.519, 1.486, 2014.306, "", 268.024, 
  2.42, 1.6, 23., 52.232, 0.1, 59.31, 0.434}, 
 {"MLI", "Africa", "Mali", "2020-12-16", 5969., 91., 71.429, 209., 4., 4., 
  294.753, 4.494, 3.527, 10.321, 0.198, 0.198, 1.03, "", "", "", "", "", "", 
  "", "", "", "", "", "", "", "", "", "", "", "", "", "", "", "", "", "", "", 
  "", 35.19, 2.0250834*^7, 15.196, 16.4, 2.519, 1.486, 2014.306, "", 268.024, 
  2.42, 1.6, 23., 52.232, 0.1, 59.31, 0.434}, 
 {"MLI", "Africa", "Mali", "2020-12-17", 6049., 80., 67.571, 211., 2., 3.857, 
  298.704, 3.95, 3.337, 10.419, 0.099, 0.19, 1.02, "", "", "", "", "", "", 
  "", "", "", "", "", "", "", "", "", "", "", "", "", "", "", "", "", "", "", 
  "", 35.19, 2.0250834*^7, 15.196, 16.4, 2.519, 1.486, 2014.306, "", 268.024, 
  2.42, 1.6, 23., 52.232, 0.1, 59.31, 0.434}, 
 {"MLI", "Africa", "Mali", "2020-12-18", 6120., 71., 67.286, 215., 4., 4.286, 
  302.21, 3.506, 3.323, 10.617, 0.198, 0.212, 1.01, "", "", "", "", "", "", 
  "", "", "", "", "", "", "", "", "", "", "", "", "", "", "", "", "", "", "", 
  "", 59.26, 2.0250834*^7, 15.196, 16.4, 2.519, 1.486, 2014.306, "", 268.024, 
  2.42, 1.6, 23., 52.232, 0.1, 59.31, 0.434}, 
 {"MLI", "Africa", "Mali", "2020-12-19", 6164., 44., 63.286, 220., 5., 4.429, 
  304.383, 2.173, 3.125, 10.864, 0.247, 0.219, 1., "", "", "", "", "", "", 
  "", "", "", "", "", "", "", "", "", "", "", "", "", "", "", "", "", "", "", 
  "", 59.26, 2.0250834*^7, 15.196, 16.4, 2.519, 1.486, 2014.306, "", 268.024, 
  2.42, 1.6, 23., 52.232, 0.1, 59.31, 0.434}, 
 {"MLI", "Africa", "Mali", "2020-12-20", 6191., 27., 53.857, 222., 2., 4., 
  305.716, 1.333, 2.66, 10.963, 0.099, 0.198, 1., "", "", "", "", "", "", "", 
  "", "", "", "", "", "", "", "", "", "", "", "", "", "", "", "", "", "", "", 
  59.26, 2.0250834*^7, 15.196, 16.4, 2.519, 1.486, 2014.306, "", 268.024, 
  2.42, 1.6, 23., 52.232, 0.1, 59.31, 0.434}, 
 {"MLI", "Africa", "Mali", "2020-12-21", 6232., 41., 56.571, 225., 3., 3.429, 
  307.74, 2.025, 2.794, 11.111, 0.148, 0.169, 1., "", "", "", "", "", "", "", 
  "", "", "", "", "", "", "", "", "", "", "", "", "", "", "", "", "", "", "", 
  59.26, 2.0250834*^7, 15.196, 16.4, 2.519, 1.486, 2014.306, "", 268.024, 
  2.42, 1.6, 23., 52.232, 0.1, 59.31, 0.434}, 
 {"MLI", "Africa", "Mali", "2020-12-22", 6291., 59., 59., 225., 0., 2.857, 
  310.654, 2.913, 2.913, 11.111, 0., 0.141, 1., "", "", "", "", "", "", "", 
  "", "", "", "", "", "", "", "", "", "", "", "", "", "", "", "", "", "", "", 
  59.26, 2.0250834*^7, 15.196, 16.4, 2.519, 1.486, 2014.306, "", 268.024, 
  2.42, 1.6, 23., 52.232, 0.1, 59.31, 0.434}, 
 {"MLI", "Africa", "Mali", "2020-12-23", 6347., 56., 54., 229., 4., 2.857, 
  313.419, 2.765, 2.667, 11.308, 0.198, 0.141, 1.01, "", "", "", "", "", "", 
  "", "", "", "", "", "", "", "", "", "", "", "", "", "", "", "", "", "", "", 
  "", 59.26, 2.0250834*^7, 15.196, 16.4, 2.519, 1.486, 2014.306, "", 268.024, 
  2.42, 1.6, 23., 52.232, 0.1, 59.31, 0.434}, 
 {"MLI", "Africa", "Mali", "2020-12-24", 6441., 94., 56., 235., 6., 3.429, 
  318.061, 4.642, 2.765, 11.604, 0.296, 0.169, 1.01, "", "", "", "", "", "", 
  "", "", "", "", "", "", "", "", "", "", "", "", "", "", "", "", "", "", "", 
  "", 59.26, 2.0250834*^7, 15.196, 16.4, 2.519, 1.486, 2014.306, "", 268.024, 
  2.42, 1.6, 23., 52.232, 0.1, 59.31, 0.434}, 
 {"MLI", "Africa", "Mali", "2020-12-25", 6488., 47., 52.571, 245., 10., 
  4.286, 320.382, 2.321, 2.596, 12.098, 0.494, 0.212, 1.02, "", "", "", "", 
  "", "", "", "", "", "", "", "", "", "", "", "", "", "", "", "", "", "", "", 
  "", "", "", 59.26, 2.0250834*^7, 15.196, 16.4, 2.519, 1.486, 2014.306, "", 
  268.024, 2.42, 1.6, 23., 52.232, 0.1, 59.31, 0.434}, 
 {"MLI", "Africa", "Mali", "2020-12-26", 6574., 86., 58.571, 249., 4., 4.143, 
  324.629, 4.247, 2.892, 12.296, 0.198, 0.205, 1.02, "", "", "", "", "", "", 
  "", "", "", "", "", "", "", "", "", "", "", "", "", "", "", "", "", "", "", 
  "", 59.26, 2.0250834*^7, 15.196, 16.4, 2.519, 1.486, 2014.306, "", 268.024, 
  2.42, 1.6, 23., 52.232, 0.1, 59.31, 0.434}, 
 {"MLI", "Africa", "Mali", "2020-12-27", 6629., 55., 62.571, 253., 4., 4.429, 
  327.345, 2.716, 3.09, 12.493, 0.198, 0.219, 1.02, "", "", "", "", "", "", 
  "", "", "", "", "", "", "", "", "", "", "", "", "", "", "", "", "", "", "", 
  "", 59.26, 2.0250834*^7, 15.196, 16.4, 2.519, 1.486, 2014.306, "", 268.024, 
  2.42, 1.6, 23., 52.232, 0.1, 59.31, 0.434}, 
 {"MLI", "Africa", "Mali", "2020-12-28", 6703., 74., 67.286, 256., 3., 4.429, 
  330.999, 3.654, 3.323, 12.641, 0.148, 0.219, 1.02, "", "", "", "", "", "", 
  "", "", "", "", "", "", "", "", "", "", "", "", "", "", "", "", "", "", "", 
  "", 59.26, 2.0250834*^7, 15.196, 16.4, 2.519, 1.486, 2014.306, "", 268.024, 
  2.42, 1.6, 23., 52.232, 0.1, 59.31, 0.434}, 
 {"MLI", "Africa", "Mali", "2020-12-29", 6796., 93., 72.143, 262., 6., 5.286, 
  335.591, 4.592, 3.562, 12.938, 0.296, 0.261, 1.02, "", "", "", "", "", "", 
  "", "", "", "", "", "", "", "", "", "", "", "", "", "", "", "", "", "", "", 
  "", 51.85, 2.0250834*^7, 15.196, 16.4, 2.519, 1.486, 2014.306, "", 268.024, 
  2.42, 1.6, 23., 52.232, 0.1, 59.31, 0.434}, 
 {"MLI", "Africa", "Mali", "2020-12-30", 7029., 233., 97.429, 269., 7., 
  5.714, 347.097, 11.506, 4.811, 13.283, 0.346, 0.282, 1.01, "", "", "", "", 
  "", "", "", "", "", "", "", "", "", "", "", "", "", "", "", "", "", "", "", 
  "", "", "", 51.85, 2.0250834*^7, 15.196, 16.4, 2.519, 1.486, 2014.306, "", 
  268.024, 2.42, 1.6, 23., 52.232, 0.1, 59.31, 0.434}, 
 {"MLI", "Africa", "Mali", "2020-12-31", 7090., 61., 92.714, 269., 0., 4.857, 
  350.109, 3.012, 4.578, 13.283, 0., 0.24, 0.98, "", "", "", "", "", "", "", 
  "", "", "", "", "", "", "", "", "", "", "", "", "", "", "", "", "", "", "", 
  51.85, 2.0250834*^7, 15.196, 16.4, 2.519, 1.486, 2014.306, "", 268.024, 
  2.42, 1.6, 23., 52.232, 0.1, 59.31, 0.434}, 
 {"MLI", "Africa", "Mali", "2021-01-01", 7203., 113., 102.143, 271., 2., 
  3.714, 355.689, 5.58, 5.044, 13.382, 0.099, 0.183, 0.95, "", "", "", "", 
  "", "", "", "", "", "", "", "", "", "", "", "", "", "", "", "", "", "", "", 
  "", "", "", 51.85, 2.0250834*^7, 15.196, 16.4, 2.519, 1.486, 2014.306, "", 
  268.024, 2.42, 1.6, 23., 52.232, 0.1, 59.31, 0.434}, 
 {"MLI", "Africa", "Mali", "2021-01-02", 7226., 23., 93.143, 276., 5., 3.857, 
  356.825, 1.136, 4.599, 13.629, 0.247, 0.19, 0.92, "", "", "", "", "", "", 
  "", "", "", "", "", "", "", "", "", "", "", "", "", "", "", "", "", "", "", 
  "", 51.85, 2.0250834*^7, 15.196, 16.4, 2.519, 1.486, 2014.306, "", 268.024, 
  2.42, 1.6, 23., 52.232, 0.1, 59.31, 0.434}, 
 {"MLI", "Africa", "Mali", "2021-01-03", 7253., 27., 89.143, 278., 2., 3.571, 
  358.158, 1.333, 4.402, 13.728, 0.099, 0.176, 0.9, "", "", "", "", "", "", 
  "", "", "", "", "", "", "", "", "", "", "", "", "", "", "", "", "", "", "", 
  "", 51.85, 2.0250834*^7, 15.196, 16.4, 2.519, 1.486, 2014.306, "", 268.024, 
  2.42, 1.6, 23., 52.232, 0.1, 59.31, 0.434}, 
 {"MLI", "Africa", "Mali", "2021-01-04", 7260., 7., 79.571, 279., 1., 3.286, 
  358.504, 0.346, 3.929, 13.777, 0.049, 0.162, 0.88, "", "", "", "", "", "", 
  "", "", "", "", "", "", "", "", "", "", "", "", "", "", "", "", "", "", "", 
  "", 51.85, 2.0250834*^7, 15.196, 16.4, 2.519, 1.486, 2014.306, "", 268.024, 
  2.42, 1.6, 23., 52.232, 0.1, 59.31, 0.434}, 
 {"MLI", "Africa", "Mali", "2021-01-05", 7349., 89., 79., 284., 5., 3.143, 
  362.899, 4.395, 3.901, 14.024, 0.247, 0.155, 0.87, "", "", "", "", "", "", 
  "", "", "", "", "", "", "", "", "", "", "", "", "", "", "", "", "", "", "", 
  "", 51.85, 2.0250834*^7, 15.196, 16.4, 2.519, 1.486, 2014.306, "", 268.024, 
  2.42, 1.6, 23., 52.232, 0.1, 59.31, 0.434}, 
 {"MLI", "Africa", "Mali", "2021-01-06", 7395., 46., 52.286, 285., 1., 2.286, 
  365.17, 2.272, 2.582, 14.073, 0.049, 0.113, 0.86, "", "", "", "", "", "", 
  "", "", "", "", "", "", "", "", "", "", "", "", "", "", "", "", "", "", "", 
  "", 51.85, 2.0250834*^7, 15.196, 16.4, 2.519, 1.486, 2014.306, "", 268.024, 
  2.42, 1.6, 23., 52.232, 0.1, 59.31, 0.434}, 
 {"MLI", "Africa", "Mali", "2021-01-07", 7427., 32., 48.143, 286., 1., 2.429, 
  366.75, 1.58, 2.377, 14.123, 0.049, 0.12, 0.84, "", "", "", "", "", "", "", 
  "", "", "", "", "", "", "", "", "", "", "", "", "", "", "", "", "", "", "", 
  51.85, 2.0250834*^7, 15.196, 16.4, 2.519, 1.486, 2014.306, "", 268.024, 
  2.42, 1.6, 23., 52.232, 0.1, 59.31, 0.434}, 
 {"MLI", "Africa", "Mali", "2021-01-08", 7512., 85., 44.143, 290., 4., 2.714, 
  370.948, 4.197, 2.18, 14.32, 0.198, 0.134, 0.84, "", "", "", "", "", "", 
  "", "", "", "", "", "", "", "", "", "", "", "", "", "", "", "", "", "", "", 
  "", 51.85, 2.0250834*^7, 15.196, 16.4, 2.519, 1.486, 2014.306, "", 268.024, 
  2.42, 1.6, 23., 52.232, 0.1, 59.31, 0.434}, 
 {"MLI", "Africa", "Mali", "2021-01-09", 7565., 53., 48.429, 295., 5., 2.714, 
  373.565, 2.617, 2.391, 14.567, 0.247, 0.134, 0.82, "", "", "", "", "", "", 
  "", "", "", "", "", "", "", "", "", "", "", "", "", "", "", "", "", "", "", 
  "", 51.85, 2.0250834*^7, 15.196, 16.4, 2.519, 1.486, 2014.306, "", 268.024, 
  2.42, 1.6, 23., 52.232, 0.1, 59.31, 0.434}, 
 {"MLI", "Africa", "Mali", "2021-01-10", 7600., 35., 49.571, 298., 3., 2.857, 
  375.293, 1.728, 2.448, 14.715, 0.148, 0.141, 0.81, "", "", "", "", "", "", 
  "", "", "", "", "", "", "", "", "", "", "", "", "", "", "", "", "", "", "", 
  "", 51.85, 2.0250834*^7, 15.196, 16.4, 2.519, 1.486, 2014.306, "", 268.024, 
  2.42, 1.6, 23., 52.232, 0.1, 59.31, 0.434}, 
 {"MLI", "Africa", "Mali", "2021-01-11", 7664., 64., 57.714, 299., 1., 2.857, 
  378.454, 3.16, 2.85, 14.765, 0.049, 0.141, 0.8, "", "", "", "", "", "", "", 
  "", "", "", "", "", "", "", "", "", "", "", "", "", "", "", "", "", "", "", 
  46.3, 2.0250834*^7, 15.196, 16.4, 2.519, 1.486, 2014.306, "", 268.024, 
  2.42, 1.6, 23., 52.232, 0.1, 59.31, 0.434}, 
 {"MLI", "Africa", "Mali", "2021-01-12", 7687., 23., 48.286, 303., 4., 2.714, 
  379.589, 1.136, 2.384, 14.962, 0.198, 0.134, 0.78, "", "", "", "", "", "", 
  "", "", "", "", "", "", "", "", "", "", "", "", "", "", "", "", "", "", "", 
  "", 46.3, 2.0250834*^7, 15.196, 16.4, 2.519, 1.486, 2014.306, "", 268.024, 
  2.42, 1.6, 23., 52.232, 0.1, 59.31, 0.434}, 
 {"MLI", "Africa", "Mali", "2021-01-13", 7738., 51., 49., 303., 0., 2.571, 
  382.108, 2.518, 2.42, 14.962, 0., 0.127, 0.76, "", "", "", "", "", "", "", 
  "", "", "", "", "", "", "", "", "", "", "", "", "", "", "", "", "", "", "", 
  46.3, 2.0250834*^7, 15.196, 16.4, 2.519, 1.486, 2014.306, "", 268.024, 
  2.42, 1.6, 23., 52.232, 0.1, 59.31, 0.434}, 
 {"MLI", "Africa", "Mali", "2021-01-14", 7759., 21., 47.429, 305., 2., 2.714, 
  383.145, 1.037, 2.342, 15.061, 0.099, 0.134, 0.75, "", "", "", "", "", "", 
  "", "", "", "", "", "", "", "", "", "", "", "", "", "", "", "", "", "", "", 
  "", 46.3, 2.0250834*^7, 15.196, 16.4, 2.519, 1.486, 2014.306, "", 268.024, 
  2.42, 1.6, 23., 52.232, 0.1, 59.31, 0.434}, 
 {"MLI", "Africa", "Mali", "2021-01-15", 7800., 41., 41.143, 308., 3., 2.571, 
  385.169, 2.025, 2.032, 15.209, 0.148, 0.127, 0.74, "", "", "", "", "", "", 
  "", "", "", "", "", "", "", "", "", "", "", "", "", "", "", "", "", "", "", 
  "", 46.3, 2.0250834*^7, 15.196, 16.4, 2.519, 1.486, 2014.306, "", 268.024, 
  2.42, 1.6, 23., 52.232, 0.1, 59.31, 0.434}, 
 {"MLI", "Africa", "Mali", "2021-01-16", 7823., 23., 36.857, 308., 0., 1.857, 
  386.305, 1.136, 1.82, 15.209, 0., 0.092, 0.73, "", "", "", "", "", "", "", 
  "", "", "", "", "", "", "", "", "", "", "", "", "", "", "", "", "", "", "", 
  46.3, 2.0250834*^7, 15.196, 16.4, 2.519, 1.486, 2014.306, "", 268.024, 
  2.42, 1.6, 23., 52.232, 0.1, 59.31, 0.434}, 
 {"MLI", "Africa", "Mali", "2021-01-17", 7839., 16., 34.143, 310., 2., 1.714, 
  387.095, 0.79, 1.686, 15.308, 0.099, 0.085, 0.72, "", "", "", "", "", "", 
  "", "", "", "", "", "", "", "", "", "", "", "", "", "", "", "", "", "", "", 
  "", 46.3, 2.0250834*^7, 15.196, 16.4, 2.519, 1.486, 2014.306, "", 268.024, 
  2.42, 1.6, 23., 52.232, 0.1, 59.31, 0.434}, 
 {"MLI", "Africa", "Mali", "2021-01-18", 7855., 16., 27.286, 311., 1., 1.714, 
  387.885, 0.79, 1.347, 15.357, 0.049, 0.085, 0.72, "", "", "", "", "", "", 
  "", "", "", "", "", "", "", "", "", "", "", "", "", "", "", "", "", "", "", 
  "", 46.3, 2.0250834*^7, 15.196, 16.4, 2.519, 1.486, 2014.306, "", 268.024, 
  2.42, 1.6, 23., 52.232, 0.1, 59.31, 0.434}, 
 {"MLI", "Africa", "Mali", "2021-01-19", 7880., 25., 27.571, 317., 6., 2., 
  389.12, 1.235, 1.361, 15.654, 0.296, 0.099, 0.72, "", "", "", "", "", "", 
  "", "", "", "", "", "", "", "", "", "", "", "", "", "", "", "", "", "", "", 
  "", 46.3, 2.0250834*^7, 15.196, 16.4, 2.519, 1.486, 2014.306, "", 268.024, 
  2.42, 1.6, 23., 52.232, 0.1, 59.31, 0.434}, 
 {"MLI", "Africa", "Mali", "2021-01-20", 7897., 17., 22.714, 318., 1., 2.143, 
  389.959, 0.839, 1.122, 15.703, 0.049, 0.106, 0.71, "", "", "", "", "", "", 
  "", "", "", "", "", "", "", "", "", "", "", "", "", "", "", "", "", "", "", 
  "", 46.3, 2.0250834*^7, 15.196, 16.4, 2.519, 1.486, 2014.306, "", 268.024, 
  2.42, 1.6, 23., 52.232, 0.1, 59.31, 0.434}, 
 {"MLI", "Africa", "Mali", "2021-01-21", 7911., 14., 21.714, 320., 2., 2.143, 
  390.651, 0.691, 1.072, 15.802, 0.099, 0.106, 0.72, "", "", "", "", "", "", 
  "", "", "", "", "", "", "", "", "", "", "", "", "", "", "", "", "", "", "", 
  "", 46.3, 2.0250834*^7, 15.196, 16.4, 2.519, 1.486, 2014.306, "", 268.024, 
  2.42, 1.6, 23., 52.232, 0.1, 59.31, 0.434}, 
 {"MLI", "Africa", "Mali", "2021-01-22", 7937., 26., 19.571, 321., 1., 1.857, 
  391.934, 1.284, 0.966, 15.851, 0.049, 0.092, 0.72, "", "", "", "", "", "", 
  "", "", "", "", "", "", "", "", "", "", "", "", "", "", "", "", "", "", "", 
  "", 46.3, 2.0250834*^7, 15.196, 16.4, 2.519, 1.486, 2014.306, "", 268.024, 
  2.42, 1.6, 23., 52.232, 0.1, 59.31, 0.434}, 
 {"MLI", "Africa", "Mali", "2021-01-23", 7965., 28., 20.286, 323., 2., 2.143, 
  393.317, 1.383, 1.002, 15.95, 0.099, 0.106, 0.72, "", "", "", "", "", "", 
  "", "", "", "", "", "", "", "", "", "", "", "", "", "", "", "", "", "", "", 
  "", 46.3, 2.0250834*^7, 15.196, 16.4, 2.519, 1.486, 2014.306, "", 268.024, 
  2.42, 1.6, 23., 52.232, 0.1, 59.31, 0.434}, 
 {"MLI", "Africa", "Mali", "2021-01-24", 7983., 18., 20.571, 323., 0., 1.857, 
  394.206, 0.889, 1.016, 15.95, 0., 0.092, 0.73, "", "", "", "", "", "", "", 
  "", "", "", "", "", "", "", "", "", "", "", "", "", "", "", "", "", "", "", 
  46.3, 2.0250834*^7, 15.196, 16.4, 2.519, 1.486, 2014.306, "", 268.024, 
  2.42, 1.6, 23., 52.232, 0.1, 59.31, 0.434}, 
 {"MLI", "Africa", "Mali", "2021-01-25", 7995., 12., 20., 324., 1., 1.857, 
  394.799, 0.593, 0.988, 15.999, 0.049, 0.092, 0.73, "", "", "", "", "", "", 
  "", "", "", "", "", "", "", "", "", "", "", "", "", "", "", "", "", "", "", 
  "", 46.3, 2.0250834*^7, 15.196, 16.4, 2.519, 1.486, 2014.306, "", 268.024, 
  2.42, 1.6, 23., 52.232, 0.1, 59.31, 0.434}, 
 {"MLI", "Africa", "Mali", "2021-01-26", 8006., 11., 18., 327., 3., 1.429, 
  395.342, 0.543, 0.889, 16.147, 0.148, 0.071, 0.73, "", "", "", "", "", "", 
  "", "", "", "", "", "", "", "", "", "", "", "", "", "", "", "", "", "", "", 
  "", 44.44, 2.0250834*^7, 15.196, 16.4, 2.519, 1.486, 2014.306, "", 268.024, 
  2.42, 1.6, 23., 52.232, 0.1, 59.31, 0.434}, 
 {"MLI", "Africa", "Mali", "2021-01-27", 8037., 31., 20., 327., 0., 1.286, 
  396.873, 1.531, 0.988, 16.147, 0., 0.063, 0.73, "", "", "", "", "", "", "", 
  "", "", "", "", "", "", "", "", "", "", "", "", "", "", "", "", "", "", "", 
  44.44, 2.0250834*^7, 15.196, 16.4, 2.519, 1.486, 2014.306, "", 268.024, 
  2.42, 1.6, 23., 52.232, 0.1, 59.31, 0.434}, 
 {"MLI", "Africa", "Mali", "2021-01-28", 8056., 19., 20.714, 328., 1., 1.143, 
  397.811, 0.938, 1.023, 16.197, 0.049, 0.056, 0.74, "", "", "", "", "", "", 
  "", "", "", "", "", "", "", "", "", "", "", "", "", "", "", "", "", "", "", 
  "", 44.44, 2.0250834*^7, 15.196, 16.4, 2.519, 1.486, 2014.306, "", 268.024, 
  2.42, 1.6, 23., 52.232, 0.1, 59.31, 0.434}, 
 {"MLI", "Africa", "Mali", "2021-01-29", 8063., 7., 18., 329., 1., 1.143, 
  398.156, 0.346, 0.889, 16.246, 0.049, 0.056, 0.74, "", "", "", "", "", "", 
  "", "", "", "", "", "", "", "", "", "", "", "", "", "", "", "", "", "", "", 
  "", 44.44, 2.0250834*^7, 15.196, 16.4, 2.519, 1.486, 2014.306, "", 268.024, 
  2.42, 1.6, 23., 52.232, 0.1, 59.31, 0.434}, 
 {"MLI", "Africa", "Mali", "2021-01-30", 8069., 6., 14.857, 330., 1., 1., 
  398.453, 0.296, 0.734, 16.296, 0.049, 0.049, 0.74, "", "", "", "", "", "", 
  "", "", "", "", "", "", "", "", "", "", "", "", "", "", "", "", "", "", "", 
  "", 44.44, 2.0250834*^7, 15.196, 16.4, 2.519, 1.486, 2014.306, "", 268.024, 
  2.42, 1.6, 23., 52.232, 0.1, 59.31, 0.434}, 
 {"MLI", "Africa", "Mali", "2021-01-31", 8091., 22., 15.429, 330., 0., 1., 
  399.539, 1.086, 0.762, 16.296, 0., 0.049, 0.76, "", "", "", "", "", "", "", 
  "", "", "", "", "", "", "", "", "", "", "", "", "", "", "", "", "", "", "", 
  44.44, 2.0250834*^7, 15.196, 16.4, 2.519, 1.486, 2014.306, "", 268.024, 
  2.42, 1.6, 23., 52.232, 0.1, 59.31, 0.434}, 
 {"MLI", "Africa", "Mali", "2021-02-01", 8100., 9., 15., 330., 0., 0.857, 
  399.984, 0.444, 0.741, 16.296, 0., 0.042, 0.76, "", "", "", "", "", "", "", 
  "", "", "", "", "", "", "", "", "", "", "", "", "", "", "", "", "", "", "", 
  44.44, 2.0250834*^7, 15.196, 16.4, 2.519, 1.486, 2014.306, "", 268.024, 
  2.42, 1.6, 23., 52.232, 0.1, 59.31, 0.434}, 
 {"MLI", "Africa", "Mali", "2021-02-02", 8111., 11., 15., 333., 3., 0.857, 
  400.527, 0.543, 0.741, 16.444, 0.148, 0.042, 0.77, "", "", "", "", "", "", 
  "", "", "", "", "", "", "", "", "", "", "", "", "", "", "", "", "", "", "", 
  "", 44.44, 2.0250834*^7, 15.196, 16.4, 2.519, 1.486, 2014.306, "", 268.024, 
  2.42, 1.6, 23., 52.232, 0.1, 59.31, 0.434}, 
 {"MLI", "Africa", "Mali", "2021-02-03", 8119., 8., 11.714, 333., 0., 0.857, 
  400.922, 0.395, 0.578, 16.444, 0., 0.042, 0.77, "", "", "", "", "", "", "", 
  "", "", "", "", "", "", "", "", "", "", "", "", "", "", "", "", "", "", "", 
  44.44, 2.0250834*^7, 15.196, 16.4, 2.519, 1.486, 2014.306, "", 268.024, 
  2.42, 1.6, 23., 52.232, 0.1, 59.31, 0.434}, 
 {"MLI", "Africa", "Mali", "2021-02-04", 8130., 11., 10.571, 333., 0., 0.714, 
  401.465, 0.543, 0.522, 16.444, 0., 0.035, 0.79, "", "", "", "", "", "", "", 
  "", "", "", "", "", "", "", "", "", "", "", "", "", "", "", "", "", "", "", 
  44.44, 2.0250834*^7, 15.196, 16.4, 2.519, 1.486, 2014.306, "", 268.024, 
  2.42, 1.6, 23., 52.232, 0.1, 59.31, 0.434}, 
 {"MLI", "Africa", "Mali", "2021-02-05", 8145., 15., 11.714, 336., 3., 1., 
  402.206, 0.741, 0.578, 16.592, 0.148, 0.049, 0.8, "", "", "", "", "", "", 
  "", "", "", "", "", "", "", "", "", "", "", "", "", "", "", "", "", "", "", 
  "", 44.44, 2.0250834*^7, 15.196, 16.4, 2.519, 1.486, 2014.306, "", 268.024, 
  2.42, 1.6, 23., 52.232, 0.1, 59.31, 0.434}, 
 {"MLI", "Africa", "Mali", "2021-02-06", 8160., 15., 13., 338., 2., 1.143, 
  402.946, 0.741, 0.642, 16.691, 0.099, 0.056, 0.82, "", "", "", "", "", "", 
  "", "", "", "", "", "", "", "", "", "", "", "", "", "", "", "", "", "", "", 
  "", 44.44, 2.0250834*^7, 15.196, 16.4, 2.519, 1.486, 2014.306, "", 268.024, 
  2.42, 1.6, 23., 52.232, 0.1, 59.31, 0.434}, 
 {"MLI", "Africa", "Mali", "2021-02-07", 8176., 16., 12.143, 338., 0., 1.143, 
  403.736, 0.79, 0.6, 16.691, 0., 0.056, 0.83, "", "", "", "", "", "", "", 
  "", "", "", "", "", "", "", "", "", "", "", "", "", "", "", "", "", "", "", 
  44.44, 2.0250834*^7, 15.196, 16.4, 2.519, 1.486, 2014.306, "", 268.024, 
  2.42, 1.6, 23., 52.232, 0.1, 59.31, 0.434}, 
 {"MLI", "Africa", "Mali", "2021-02-08", 8181., 5., 11.571, 339., 1., 1.286, 
  403.983, 0.247, 0.571, 16.74, 0.049, 0.063, 0.83, "", "", "", "", "", "", 
  "", "", "", "", "", "", "", "", "", "", "", "", "", "", "", "", "", "", "", 
  "", 44.44, 2.0250834*^7, 15.196, 16.4, 2.519, 1.486, 2014.306, "", 268.024, 
  2.42, 1.6, 23., 52.232, 0.1, 59.31, 0.434}, 
 {"MLI", "Africa", "Mali", "2021-02-09", 8192., 11., 11.571, 339., 0., 0.857, 
  404.527, 0.543, 0.571, 16.74, 0., 0.042, 0.84, "", "", "", "", "", "", "", 
  "", "", "", "", "", "", "", "", "", "", "", "", "", "", "", "", "", "", "", 
  44.44, 2.0250834*^7, 15.196, 16.4, 2.519, 1.486, 2014.306, "", 268.024, 
  2.42, 1.6, 23., 52.232, 0.1, 59.31, 0.434}, 
 {"MLI", "Africa", "Mali", "2021-02-10", 8203., 11., 12., 339., 0., 0.857, 
  405.07, 0.543, 0.593, 16.74, 0., 0.042, 0.85, "", "", "", "", "", "", "", 
  "", "", "", "", "", "", "", "", "", "", "", "", "", "", "", "", "", "", "", 
  44.44, 2.0250834*^7, 15.196, 16.4, 2.519, 1.486, 2014.306, "", 268.024, 
  2.42, 1.6, 23., 52.232, 0.1, 59.31, 0.434}, 
 {"MLI", "Africa", "Mali", "2021-02-11", 8218., 15., 12.571, 340., 1., 1., 
  405.81, 0.741, 0.621, 16.789, 0.049, 0.049, 0.87, "", "", "", "", "", "", 
  "", "", "", "", "", "", "", "", "", "", "", "", "", "", "", "", "", "", "", 
  "", 44.44, 2.0250834*^7, 15.196, 16.4, 2.519, 1.486, 2014.306, "", 268.024, 
  2.42, 1.6, 23., 52.232, 0.1, 59.31, 0.434}, 
 {"MLI", "Africa", "Mali", "2021-02-12", 8222., 4., 11., 340., 0., 0.571, 
  406.008, 0.198, 0.543, 16.789, 0., 0.028, 0.88, "", "", "", "", "", "", "", 
  "", "", "", "", "", "", "", "", "", "", "", "", "", "", "", "", "", "", "", 
  44.44, 2.0250834*^7, 15.196, 16.4, 2.519, 1.486, 2014.306, "", 268.024, 
  2.42, 1.6, 23., 52.232, 0.1, 59.31, 0.434}, 
 {"MLI", "Africa", "Mali", "2021-02-13", 8226., 4., 9.429, 342., 2., 0.571, 
  406.205, 0.198, 0.466, 16.888, 0.099, 0.028, 0.89, "", "", "", "", "", "", 
  "", "", "", "", "", "", "", "", "", "", "", "", "", "", "", "", "", "", "", 
  "", 44.44, 2.0250834*^7, 15.196, 16.4, 2.519, 1.486, 2014.306, "", 268.024, 
  2.42, 1.6, 23., 52.232, 0.1, 59.31, 0.434}, 
 {"MLI", "Africa", "Mali", "2021-02-14", 8229., 3., 7.571, 342., 0., 0.571, 
  406.354, 0.148, 0.374, 16.888, 0., 0.028, 0.92, "", "", "", "", "", "", "", 
  "", "", "", "", "", "", "", "", "", "", "", "", "", "", "", "", "", "", "", 
  44.44, 2.0250834*^7, 15.196, 16.4, 2.519, 1.486, 2014.306, "", 268.024, 
  2.42, 1.6, 23., 52.232, 0.1, 59.31, 0.434}, 
 {"MLI", "Africa", "Mali", "2021-02-15", 8235., 6., 7.714, 342., 0., 0.429, 
  406.65, 0.296, 0.381, 16.888, 0., 0.021, 0.95, "", "", "", "", "", "", "", 
  "", "", "", "", "", "", "", "", "", "", "", "", "", "", "", "", "", "", "", 
  44.44, 2.0250834*^7, 15.196, 16.4, 2.519, 1.486, 2014.306, "", 268.024, 
  2.42, 1.6, 23., 52.232, 0.1, 59.31, 0.434}, 
 {"MLI", "Africa", "Mali", "2021-02-16", 8241., 6., 7., 342., 0., 0.429, 
  406.946, 0.296, 0.346, 16.888, 0., 0.021, 0.98, "", "", "", "", "", "", "", 
  "", "", "", "", "", "", "", "", "", "", "", "", "", "", "", "", "", "", "", 
  44.44, 2.0250834*^7, 15.196, 16.4, 2.519, 1.486, 2014.306, "", 268.024, 
  2.42, 1.6, 23., 52.232, 0.1, 59.31, 0.434}, 
 {"MLI", "Africa", "Mali", "2021-02-17", 8256., 15., 7.571, 342., 0., 0.429, 
  407.687, 0.741, 0.374, 16.888, 0., 0.021, 1.02, "", "", "", "", "", "", "", 
  "", "", "", "", "", "", "", "", "", "", "", "", "", "", "", "", "", "", "", 
  44.44, 2.0250834*^7, 15.196, 16.4, 2.519, 1.486, 2014.306, "", 268.024, 
  2.42, 1.6, 23., 52.232, 0.1, 59.31, 0.434}, 
 {"MLI", "Africa", "Mali", "2021-02-18", 8256., 0., 5.429, 342., 0., 0.286, 
  407.687, 0., 0.268, 16.888, 0., 0.014, 1.05, "", "", "", "", "", "", "", 
  "", "", "", "", "", "", "", "", "", "", "", "", "", "", "", "", "", "", "", 
  44.44, 2.0250834*^7, 15.196, 16.4, 2.519, 1.486, 2014.306, "", 268.024, 
  2.42, 1.6, 23., 52.232, 0.1, 59.31, 0.434}, 
 {"MLI", "Africa", "Mali", "2021-02-19", 8260., 4., 5.429, 344., 2., 0.571, 
  407.884, 0.198, 0.268, 16.987, 0.099, 0.028, 1.09, "", "", "", "", "", "", 
  "", "", "", "", "", "", "", "", "", "", "", "", "", "", "", "", "", "", "", 
  "", 44.44, 2.0250834*^7, 15.196, 16.4, 2.519, 1.486, 2014.306, "", 268.024, 
  2.42, 1.6, 23., 52.232, 0.1, 59.31, 0.434}, 
 {"MLI", "Africa", "Mali", "2021-02-20", 8292., 32., 9.429, 347., 3., 0.714, 
  409.465, 1.58, 0.466, 17.135, 0.148, 0.035, 1.14, "", "", "", "", "", "", 
  "", "", "", "", "", "", "", "", "", "", "", "", "", "", "", "", "", "", "", 
  "", 44.44, 2.0250834*^7, 15.196, 16.4, 2.519, 1.486, 2014.306, "", 268.024, 
  2.42, 1.6, 23., 52.232, 0.1, 59.31, 0.434}, 
 {"MLI", "Africa", "Mali", "2021-02-21", 8299., 7., 10., 348., 1., 0.857, 
  409.81, 0.346, 0.494, 17.184, 0.049, 0.042, 1.15, "", "", "", "", "", "", 
  "", "", "", "", "", "", "", "", "", "", "", "", "", "", "", "", "", "", "", 
  "", 44.44, 2.0250834*^7, 15.196, 16.4, 2.519, 1.486, 2014.306, "", 268.024, 
  2.42, 1.6, 23., 52.232, 0.1, 59.31, 0.434}, 
 {"MLI", "Africa", "Mali", "2021-02-22", 8306., 7., 10.143, 348., 0., 0.857, 
  410.156, 0.346, 0.501, 17.184, 0., 0.042, 1.17, "", "", "", "", "", "", "", 
  "", "", "", "", "", "", "", "", "", "", "", "", "", "", "", "", "", "", "", 
  44.44, 2.0250834*^7, 15.196, 16.4, 2.519, 1.486, 2014.306, "", 268.024, 
  2.42, 1.6, 23., 52.232, 0.1, 59.31, 0.434}, 
 {"MLI", "Africa", "Mali", "2021-02-23", 8324., 18., 11.857, 348., 0., 0.857, 
  411.045, 0.889, 0.586, 17.184, 0., 0.042, 1.19, "", "", "", "", "", "", "", 
  "", "", "", "", "", "", "", "", "", "", "", "", "", "", "", "", "", "", "", 
  44.44, 2.0250834*^7, 15.196, 16.4, 2.519, 1.486, 2014.306, "", 268.024, 
  2.42, 1.6, 23., 52.232, 0.1, 59.31, 0.434}, 
 {"MLI", "Africa", "Mali", "2021-02-24", 8332., 8., 10.857, 348., 0., 0.857, 
  411.44, 0.395, 0.536, 17.184, 0., 0.042, 1.21, "", "", "", "", "", "", "", 
  "", "", "", "", "", "", "", "", "", "", "", "", "", "", "", "", "", "", "", 
  44.44, 2.0250834*^7, 15.196, 16.4, 2.519, 1.486, 2014.306, "", 268.024, 
  2.42, 1.6, 23., 52.232, 0.1, 59.31, 0.434}, 
 {"MLI", "Africa", "Mali", "2021-02-25", 8349., 17., 13.286, 349., 1., 1., 
  412.279, 0.839, 0.656, 17.234, 0.049, 0.049, 1.24, "", "", "", "", "", "", 
  "", "", "", "", "", "", "", "", "", "", "", "", "", "", "", "", "", "", "", 
  "", 44.44, 2.0250834*^7, 15.196, 16.4, 2.519, 1.486, 2014.306, "", 268.024, 
  2.42, 1.6, 23., 52.232, 0.1, 59.31, 0.434}, 
 {"MLI", "Africa", "Mali", "2021-02-26", 8358., 9., 14., 350., 1., 0.857, 
  412.724, 0.444, 0.691, 17.283, 0.049, 0.042, 1.26, "", "", "", "", "", "", 
  "", "", "", "", "", "", "", "", "", "", "", "", "", "", "", "", "", "", "", 
  "", 44.44, 2.0250834*^7, 15.196, 16.4, 2.519, 1.486, 2014.306, "", 268.024, 
  2.42, 1.6, 23., 52.232, 0.1, 59.31, 0.434}, 
 {"MLI", "Africa", "Mali", "2021-02-27", 8365., 7., 10.429, 352., 2., 0.714, 
  413.069, 0.346, 0.515, 17.382, 0.099, 0.035, 1.28, "", "", "", "", "", "", 
  "", "", "", "", "", "", "", "", "", "", "", "", "", "", "", "", "", "", "", 
  "", 44.44, 2.0250834*^7, 15.196, 16.4, 2.519, 1.486, 2014.306, "", 268.024, 
  2.42, 1.6, 23., 52.232, 0.1, 59.31, 0.434}, 
 {"MLI", "Africa", "Mali", "2021-02-28", 8376., 11., 11., 353., 1., 0.714, 
  413.613, 0.543, 0.543, 17.431, 0.049, 0.035, 1.32, "", "", "", "", "", "", 
  "", "", "", "", "", "", "", "", "", "", "", "", "", "", "", "", "", "", "", 
  "", 44.44, 2.0250834*^7, 15.196, 16.4, 2.519, 1.486, 2014.306, "", 268.024, 
  2.42, 1.6, 23., 52.232, 0.1, 59.31, 0.434}, 
 {"MLI", "Africa", "Mali", "2021-03-01", 8390., 14., 12., 355., 2., 1., 
  414.304, 0.691, 0.593, 17.53, 0.099, 0.049, 1.36, "", "", "", "", "", "", 
  "", "", "", "", "", "", "", "", "", "", "", "", "", "", "", "", "", "", "", 
  "", 44.44, 2.0250834*^7, 15.196, 16.4, 2.519, 1.486, 2014.306, "", 268.024, 
  2.42, 1.6, 23., 52.232, 0.1, 59.31, 0.434}, 
 {"MLI", "Africa", "Mali", "2021-03-02", 8420., 30., 13.714, 355., 0., 1., 
  415.785, 1.481, 0.677, 17.53, 0., 0.049, 1.39, "", "", "", "", "", "", "", 
  "", "", "", "", "", "", "", "", "", "", "", "", "", "", "", "", "", "", "", 
  48.15, 2.0250834*^7, 15.196, 16.4, 2.519, 1.486, 2014.306, "", 268.024, 
  2.42, 1.6, 23., 52.232, 0.1, 59.31, 0.434}, 
 {"MLI", "Africa", "Mali", "2021-03-03", 8446., 26., 16.286, 357., 2., 1.286, 
  417.069, 1.284, 0.804, 17.629, 0.099, 0.063, 1.41, "", "", "", "", "", "", 
  "", "", "", "", "", "", "", "", "", "", "", "", "", "", "", "", "", "", "", 
  "", 48.15, 2.0250834*^7, 15.196, 16.4, 2.519, 1.486, 2014.306, "", 268.024, 
  2.42, 1.6, 23., 52.232, 0.1, 59.31, 0.434}, 
 {"MLI", "Africa", "Mali", "2021-03-04", 8470., 24., 17.286, 357., 0., 1.143, 
  418.254, 1.185, 0.854, 17.629, 0., 0.056, 1.43, "", "", "", "", "", "", "", 
  "", "", "", "", "", "", "", "", "", "", "", "", "", "", "", "", "", "", "", 
  48.15, 2.0250834*^7, 15.196, 16.4, 2.519, 1.486, 2014.306, "", 268.024, 
  2.42, 1.6, 23., 52.232, 0.1, 59.31, 0.434}, 
 {"MLI", "Africa", "Mali", "2021-03-05", 8509., 39., 21.571, 358., 1., 1.143, 
  420.18, 1.926, 1.065, 17.678, 0.049, 0.056, 1.45, "", "", "", "", "", "", 
  "", "", "", "", "", "", "", "", "", "", "", "", "", "", "", "", "", "", "", 
  "", 48.15, 2.0250834*^7, 15.196, 16.4, 2.519, 1.486, 2014.306, "", 268.024, 
  2.42, 1.6, 23., 52.232, 0.1, 59.31, 0.434}, 
 {"MLI", "Africa", "Mali", "2021-03-06", 8560., 51., 27.857, 358., 0., 0.857, 
  422.699, 2.518, 1.376, 17.678, 0., 0.042, 1.46, "", "", "", "", "", "", "", 
  "", "", "", "", "", "", "", "", "", "", "", "", "", "", "", "", "", "", "", 
  48.15, 2.0250834*^7, 15.196, 16.4, 2.519, 1.486, 2014.306, "", 268.024, 
  2.42, 1.6, 23., 52.232, 0.1, 59.31, 0.434}, 
 {"MLI", "Africa", "Mali", "2021-03-07", 8580., 20., 29.143, 358., 0., 0.714, 
  423.686, 0.988, 1.439, 17.678, 0., 0.035, 1.45, "", "", "", "", "", "", "", 
  "", "", "", "", "", "", "", "", "", "", "", "", "", "", "", "", "", "", "", 
  48.15, 2.0250834*^7, 15.196, 16.4, 2.519, 1.486, 2014.306, "", 268.024, 
  2.42, 1.6, 23., 52.232, 0.1, 59.31, 0.434}, 
 {"MLI", "Africa", "Mali", "2021-03-08", 8613., 33., 31.857, 358., 0., 0.429, 
  425.316, 1.63, 1.573, 17.678, 0., 0.021, 1.46, "", "", "", "", "", "", "", 
  "", "", "", "", "", "", "", "", "", "", "", "", "", "", "", "", "", "", "", 
  48.15, 2.0250834*^7, 15.196, 16.4, 2.519, 1.486, 2014.306, "", 268.024, 
  2.42, 1.6, 23., 52.232, 0.1, 59.31, 0.434}, 
 {"MLI", "Africa", "Mali", "2021-03-09", 8613., 0., 27.571, 358., 0., 0.429, 
  425.316, 0., 1.361, 17.678, 0., 0.021, 1.46, "", "", "", "", "", "", "", 
  "", "", "", "", "", "", "", "", "", "", "", "", "", "", "", "", "", "", "", 
  48.15, 2.0250834*^7, 15.196, 16.4, 2.519, 1.486, 2014.306, "", 268.024, 
  2.42, 1.6, 23., 52.232, 0.1, 59.31, 0.434}, 
 {"MLI", "Africa", "Mali", "2021-03-10", 8710., 97., 37.714, 358., 0., 0.143, 
  430.106, 4.79, 1.862, 17.678, 0., 0.007, 1.47, "", "", "", "", "", "", "", 
  "", "", "", "", "", "", "", "", "", "", "", "", "", "", "", "", "", "", "", 
  48.15, 2.0250834*^7, 15.196, 16.4, 2.519, 1.486, 2014.306, "", 268.024, 
  2.42, 1.6, 23., 52.232, 0.1, 59.31, 0.434}, 
 {"MLI", "Africa", "Mali", "2021-03-11", 8782., 72., 44.571, 359., 1., 0.286, 
  433.661, 3.555, 2.201, 17.728, 0.049, 0.014, 1.46, "", "", "", "", "", "", 
  "", "", "", "", "", "", "", "", "", "", "", "", "", "", "", "", "", "", "", 
  "", 48.15, 2.0250834*^7, 15.196, 16.4, 2.519, 1.486, 2014.306, "", 268.024, 
  2.42, 1.6, 23., 52.232, 0.1, 59.31, 0.434}, 
 {"MLI", "Africa", "Mali", "2021-03-12", 8813., 31., 43.429, 360., 1., 0.286, 
  435.192, 1.531, 2.145, 17.777, 0.049, 0.014, 1.44, "", "", "", "", "", "", 
  "", "", "", "", "", "", "", "", "", "", "", "", "", "", "", "", "", "", "", 
  "", 48.15, 2.0250834*^7, 15.196, 16.4, 2.519, 1.486, 2014.306, "", 268.024, 
  2.42, 1.6, 23., 52.232, 0.1, 59.31, 0.434}, 
 {"MLI", "Africa", "Mali", "2021-03-13", 8862., 49., 43.143, 360., 0., 0.286, 
  437.612, 2.42, 2.13, 17.777, 0., 0.014, 1.42, "", "", "", "", "", "", "", 
  "", "", "", "", "", "", "", "", "", "", "", "", "", "", "", "", "", "", "", 
  48.15, 2.0250834*^7, 15.196, 16.4, 2.519, 1.486, 2014.306, "", 268.024, 
  2.42, 1.6, 23., 52.232, 0.1, 59.31, 0.434}, 
 {"MLI", "Africa", "Mali", "2021-03-14", 8913., 51., 47.571, 360., 0., 0.286, 
  440.13, 2.518, 2.349, 17.777, 0., 0.014, 1.41, "", "", "", "", "", "", "", 
  "", "", "", "", "", "", "", "", "", "", "", "", "", "", "", "", "", "", "", 
  48.15, 2.0250834*^7, 15.196, 16.4, 2.519, 1.486, 2014.306, "", 268.024, 
  2.42, 1.6, 23., 52.232, 0.1, 59.31, 0.434}, 
 {"MLI", "Africa", "Mali", "2021-03-15", 8933., 20., 45.714, 363., 3., 0.714, 
  441.118, 0.988, 2.257, 17.925, 0.148, 0.035, 1.4, "", "", "", "", "", "", 
  "", "", "", "", "", "", "", "", "", "", "", "", "", "", "", "", "", "", "", 
  "", 48.15, 2.0250834*^7, 15.196, 16.4, 2.519, 1.486, 2014.306, "", 268.024, 
  2.42, 1.6, 23., 52.232, 0.1, 59.31, 0.434}, 
 {"MLI", "Africa", "Mali", "2021-03-16", 9018., 85., 57.857, 364., 1., 0.857, 
  445.315, 4.197, 2.857, 17.975, 0.049, 0.042, 1.39, "", "", "", "", "", "", 
  "", "", "", "", "", "", "", "", "", "", "", "", "", "", "", "", "", "", "", 
  "", 48.15, 2.0250834*^7, 15.196, 16.4, 2.519, 1.486, 2014.306, "", 268.024, 
  2.42, 1.6, 23., 52.232, 0.1, 59.31, 0.434}, 
 {"MLI", "Africa", "Mali", "2021-03-17", 9066., 48., 50.857, 365., 1., 1., 
  447.685, 2.37, 2.511, 18.024, 0.049, 0.049, 1.38, "", "", "", "", "", "", 
  "", "", "", "", "", "", "", "", "", "", "", "", "", "", "", "", "", "", "", 
  "", 48.15, 2.0250834*^7, 15.196, 16.4, 2.519, 1.486, 2014.306, "", 268.024, 
  2.42, 1.6, 23., 52.232, 0.1, 59.31, 0.434}, 
 {"MLI", "Africa", "Mali", "2021-03-18", 9118., 52., 48., 366., 1., 1., 
  450.253, 2.568, 2.37, 18.073, 0.049, 0.049, 1.37, "", "", "", "", "", "", 
  "", "", "", "", "", "", "", "", "", "", "", "", "", "", "", "", "", "", "", 
  "", 48.15, 2.0250834*^7, 15.196, 16.4, 2.519, 1.486, 2014.306, "", 268.024, 
  2.42, 1.6, 23., 52.232, 0.1, 59.31, 0.434}, 
 {"MLI", "Africa", "Mali", "2021-03-19", 9191., 73., 54., 367., 1., 1., 
  453.858, 3.605, 2.667, 18.123, 0.049, 0.049, 1.36, "", "", "", "", "", "", 
  "", "", "", "", "", "", "", "", "", "", "", "", "", "", "", "", "", "", "", 
  "", 48.15, 2.0250834*^7, 15.196, 16.4, 2.519, 1.486, 2014.306, "", 268.024, 
  2.42, 1.6, 23., 52.232, 0.1, 59.31, 0.434}, 
 {"MLI", "Africa", "Mali", "2021-03-20", 9270., 79., 58.286, 367., 0., 1., 
  457.759, 3.901, 2.878, 18.123, 0., 0.049, 1.35, "", "", "", "", "", "", "", 
  "", "", "", "", "", "", "", "", "", "", "", "", "", "", "", "", "", "", "", 
  48.15, 2.0250834*^7, 15.196, 16.4, 2.519, 1.486, 2014.306, "", 268.024, 
  2.42, 1.6, 23., 52.232, 0.1, 59.31, 0.434}, 
 {"MLI", "Africa", "Mali", "2021-03-21", 9330., 60., 59.571, 368., 1., 1.143, 
  460.722, 2.963, 2.942, 18.172, 0.049, 0.056, 1.34, "", "", "", "", "", "", 
  "", "", "", "", "", "", "", "", "", "", "", "", "", "", "", "", "", "", "", 
  "", 48.15, 2.0250834*^7, 15.196, 16.4, 2.519, 1.486, 2014.306, "", 268.024, 
  2.42, 1.6, 23., 52.232, 0.1, 59.31, 0.434}, 
 {"MLI", "Africa", "Mali", "2021-03-22", 9380., 50., 63.857, 371., 3., 1.143, 
  463.191, 2.469, 3.153, 18.32, 0.148, 0.056, 1.34, "", "", "", "", "", "", 
  "", "", "", "", "", "", "", "", "", "", "", "", "", "", "", "", "", "", "", 
  "", 48.15, 2.0250834*^7, 15.196, 16.4, 2.519, 1.486, 2014.306, "", 268.024, 
  2.42, 1.6, 23., 52.232, 0.1, 59.31, 0.434}, 
 {"MLI", "Africa", "Mali", "2021-03-23", 9474., 94., 65.143, 372., 1., 1.143, 
  467.833, 4.642, 3.217, 18.37, 0.049, 0.056, 1.33, "", "", "", "", "", "", 
  "", "", "", "", "", "", "", "", "", "", "", "", "", "", "", "", "", "", "", 
  "", 48.15, 2.0250834*^7, 15.196, 16.4, 2.519, 1.486, 2014.306, "", 268.024, 
  2.42, 1.6, 23., 52.232, 0.1, 59.31, 0.434}, 
 {"MLI", "Africa", "Mali", "2021-03-24", 9577., 103., 73., 372., 0., 1., 
  472.919, 5.086, 3.605, 18.37, 0., 0.049, 1.32, "", "", "", "", "", "", "", 
  "", "", "", "", "", "", "", "", "", "", "", "", "", "", "", "", "", "", "", 
  48.15, 2.0250834*^7, 15.196, 16.4, 2.519, 1.486, 2014.306, "", 268.024, 
  2.42, 1.6, 23., 52.232, 0.1, 59.31, 0.434}, 
 {"MLI", "Africa", "Mali", "2021-03-25", 9647., 70., 75.571, 375., 3., 1.286, 
  476.375, 3.457, 3.732, 18.518, 0.148, 0.063, 1.3, "", "", "", "", "", "", 
  "", "", "", "", "", "", "", "", "", "", "", "", "", "", "", "", "", "", "", 
  "", 48.15, 2.0250834*^7, 15.196, 16.4, 2.519, 1.486, 2014.306, "", 268.024, 
  2.42, 1.6, 23., 52.232, 0.1, 59.31, 0.434}, 
 {"MLI", "Africa", "Mali", "2021-03-26", 9719., 72., 75.429, 376., 1., 1.286, 
  479.931, 3.555, 3.725, 18.567, 0.049, 0.063, 1.29, "", "", "", "", "", "", 
  "", "", "", "", "", "", "", "", "", "", "", "", "", "", "", "", "", "", "", 
  "", 48.15, 2.0250834*^7, 15.196, 16.4, 2.519, 1.486, 2014.306, "", 268.024, 
  2.42, 1.6, 23., 52.232, 0.1, 59.31, 0.434}, 
 {"MLI", "Africa", "Mali", "2021-03-27", 9773., 54., 71.857, 376., 0., 1.286, 
  482.597, 2.667, 3.548, 18.567, 0., 0.063, 1.29, "", "", "", "", "", "", "", 
  "", "", "", "", "", "", "", "", "", "", "", "", "", "", "", "", "", "", "", 
  48.15, 2.0250834*^7, 15.196, 16.4, 2.519, 1.486, 2014.306, "", 268.024, 
  2.42, 1.6, 23., 52.232, 0.1, 59.31, 0.434}, 
 {"MLI", "Africa", "Mali", "2021-03-28", 9871., 98., 77.286, 379., 3., 1.571, 
  487.437, 4.839, 3.816, 18.715, 0.148, 0.078, 1.29, "", "", "", "", "", "", 
  "", "", "", "", "", "", "", "", "", "", "", "", "", "", "", "", "", "", "", 
  "", 48.15, 2.0250834*^7, 15.196, 16.4, 2.519, 1.486, 2014.306, "", 268.024, 
  2.42, 1.6, 23., 52.232, 0.1, 59.31, 0.434}, 
 {"MLI", "Africa", "Mali", "2021-03-29", 9921., 50., 77.286, 384., 5., 1.857, 
  489.906, 2.469, 3.816, 18.962, 0.247, 0.092, 1.28, "", "", "", "", "", "", 
  "", "", "", "", "", "", "", "", "", "", "", "", "", "", "", "", "", "", "", 
  "", 48.15, 2.0250834*^7, 15.196, 16.4, 2.519, 1.486, 2014.306, "", 268.024, 
  2.42, 1.6, 23., 52.232, 0.1, 59.31, 0.434}, 
 {"MLI", "Africa", "Mali", "2021-03-30", 9998., 77., 74.857, 384., 0., 1.714, 
  493.708, 3.802, 3.696, 18.962, 0., 0.085, 1.28, "", "", "", "", "", "", "", 
  "", "", "", "", "", "", "", "", "", "", 0., 0., "", "", "", 0., 0., "", "", 
  48.15, 2.0250834*^7, 15.196, 16.4, 2.519, 1.486, 2014.306, "", 268.024, 
  2.42, 1.6, 23., 52.232, 0.1, 59.31, 0.434}, 
 {"MLI", "Africa", "Mali", "2021-03-31", 10042., 44., 66.429, 385., 1., 
  1.857, 495.881, 2.173, 3.28, 19.012, 0.049, 0.092, 1.28, "", "", "", "", 
  "", "", "", "", "", "", "", "", "", "", "", "", "", "", "", "", "", 214., 
  "", "", "", 11., 48.15, 2.0250834*^7, 15.196, 16.4, 2.519, 1.486, 2014.306, 
  "", 268.024, 2.42, 1.6, 23., 52.232, 0.1, 59.31, 0.434}, 
 {"MLI", "Africa", "Mali", "2021-04-01", 10199., 157., 78.857, 386., 1., 
  1.571, 503.634, 7.753, 3.894, 19.061, 0.049, 0.078, 1.29, "", "", "", "", 
  "", "", "", "", "", "", "", "", "", "", "", "", "", "", "", "", "", 214., 
  "", "", "", 11., 48.15, 2.0250834*^7, 15.196, 16.4, 2.519, 1.486, 2014.306, 
  "", 268.024, 2.42, 1.6, 23., 52.232, 0.1, 59.31, 0.434}, 
 {"MLI", "Africa", "Mali", "2021-04-02", 10285., 86., 80.857, 390., 4., 2., 
  507.88, 4.247, 3.993, 19.258, 0.198, 0.099, 1.29, "", "", "", "", "", "", 
  "", "", "", "", "", "", "", "", "", "", "", 643., 643., "", "", 214., 0., 
  0., "", 11., 48.15, 2.0250834*^7, 15.196, 16.4, 2.519, 1.486, 2014.306, "", 
  268.024, 2.42, 1.6, 23., 52.232, 0.1, 59.31, 0.434}, 
 {"MLI", "Africa", "Mali", "2021-04-03", 10432., 147., 94.143, 391., 1., 
  2.143, 515.139, 7.259, 4.649, 19.308, 0.049, 0.106, 1.3, "", "", "", "", 
  "", "", "", "", "", "", "", "", "", "", "", "", "", "", "", "", "", 800., 
  "", "", "", 40., 48.15, 2.0250834*^7, 15.196, 16.4, 2.519, 1.486, 2014.306, 
  "", 268.024, 2.42, 1.6, 23., 52.232, 0.1, 59.31, 0.434}, 
 {"MLI", "Africa", "Mali", "2021-04-04", 10580., 148., 101.286, 392., 1., 
  1.857, 522.448, 7.308, 5.002, 19.357, 0.049, 0.092, 1.29, "", "", "", "", 
  "", "", "", "", "", "", "", "", "", "", "", "", "", "", "", "", "", 1152., 
  "", "", "", 57., 48.15, 2.0250834*^7, 15.196, 16.4, 2.519, 1.486, 2014.306, 
  "", 268.024, 2.42, 1.6, 23., 52.232, 0.1, 59.31, 0.434}, 
 {"MLI", "Africa", "Mali", "2021-04-05", 10620., 40., 99.857, 393., 1., 
  1.286, 524.423, 1.975, 4.931, 19.407, 0.049, 0.063, 1.29, "", "", "", "", 
  "", "", "", "", "", "", "", "", "", "", "", "", "", "", "", "", "", 1386., 
  "", "", "", 68., 48.15, 2.0250834*^7, 15.196, 16.4, 2.519, 1.486, 2014.306, 
  "", 268.024, 2.42, 1.6, 23., 52.232, 0.1, 59.31, 0.434}, 
 {"MLI", "Africa", "Mali", "2021-04-06", 10758., 138., 108.571, 396., 3., 
  1.714, 531.237, 6.815, 5.361, 19.555, 0.148, 0.085, 1.28, "", "", "", "", 
  "", "", "", "", "", "", "", "", "", "", "", "", "", "", "", "", "", 1554., 
  "", "", "", 77., 48.15, 2.0250834*^7, 15.196, 16.4, 2.519, 1.486, 2014.306, 
  "", 268.024, 2.42, 1.6, 23., 52.232, 0.1, 59.31, 0.434}, 
 {"MLI", "Africa", "Mali", "2021-04-07", 10841., 83., 114.143, 400., 4., 
  2.143, 535.336, 4.099, 5.636, 19.752, 0.198, 0.106, 1.28, "", "", "", "", 
  "", "", "", "", "", "", "", "", "", "", "", "", "", "", "", "", "", 1889., 
  "", "", "", 93., 48.15, 2.0250834*^7, 15.196, 16.4, 2.519, 1.486, 2014.306, 
  "", 268.024, 2.42, 1.6, 23., 52.232, 0.1, 59.31, 0.434}, 
 {"MLI", "Africa", "Mali", "2021-04-08", 11254., 413., 150.714, 402., 2., 
  2.286, 555.73, 20.394, 7.442, 19.851, 0.099, 0.113, 1.28, "", "", "", "", 
  "", "", "", "", "", "", "", "", "", "", "", "", "", "", "", "", "", 2223., 
  "", "", "", 110., 48.15, 2.0250834*^7, 15.196, 16.4, 2.519, 1.486, 
  2014.306, "", 268.024, 2.42, 1.6, 23., 52.232, 0.1, 59.31, 0.434}, 
 {"MLI", "Africa", "Mali", "2021-04-09", 11393., 139., 158.286, 404., 2., 2., 
  562.594, 6.864, 7.816, 19.95, 0.099, 0.099, 1.25, "", "", "", "", "", "", 
  "", "", "", "", "", "", "", "", "", "", "", "", "", "", "", 2558., "", "", 
  "", 126., 48.15, 2.0250834*^7, 15.196, 16.4, 2.519, 1.486, 2014.306, "", 
  268.024, 2.42, 1.6, 23., 52.232, 0.1, 59.31, 0.434}, 
 {"MLI", "Africa", "Mali", "2021-04-10", 11705., 312., 181.857, 405., 1., 2., 
  578.001, 15.407, 8.98, 19.999, 0.049, 0.099, 1.22, "", "", "", "", "", "", 
  "", "", "", "", "", "", "", "", "", "", "", "", "", "", "", 2558., "", "", 
  "", 126., 48.15, 2.0250834*^7, 15.196, 16.4, 2.519, 1.486, 2014.306, "", 
  268.024, 2.42, 1.6, 23., 52.232, 0.1, 59.31, 0.434}, 
 {"MLI", "Africa", "Mali", "2021-04-11", 11844., 139., 180.571, 408., 3., 
  2.286, 584.865, 6.864, 8.917, 20.147, 0.148, 0.113, 1.18, "", "", "", "", 
  "", "", "", "", "", "", "", "", "", "", "", "", "", "", "", "", "", 2558., 
  "", "", "", 126., 48.15, 2.0250834*^7, 15.196, 16.4, 2.519, 1.486, 
  2014.306, "", 268.024, 2.42, 1.6, 23., 52.232, 0.1, 59.31, 0.434}, 
 {"MLI", "Africa", "Mali", "2021-04-12", 12002., 158., 197.429, 414., 6., 3., 
  592.667, 7.802, 9.749, 20.444, 0.296, 0.148, 1.15, "", "", "", "", "", "", 
  "", "", "", "", "", "", "", "", "", "", "", 26226., 26226., "", "", 2558., 
  0.13, 0.13, "", 126., 48.15, 2.0250834*^7, 15.196, 16.4, 2.519, 1.486, 
  2014.306, "", 268.024, 2.42, 1.6, 23., 52.232, 0.1, 59.31, 0.434}, 
 {"MLI", "Africa", "Mali", "2021-04-13", 12179., 177., 203., 417., 3., 3., 
  601.407, 8.74, 10.024, 20.592, 0.148, 0.148, 1.11, "", "", "", "", "", "", 
  "", "", "", "", "", "", "", "", "", "", "", "", "", "", "", 2453., "", "", 
  "", 121., 48.15, 2.0250834*^7, 15.196, 16.4, 2.519, 1.486, 2014.306, "", 
  268.024, 2.42, 1.6, 23., 52.232, 0.1, 59.31, 0.434}, 
 {"MLI", "Africa", "Mali", "2021-04-14", 12467., 288., 232.286, 419., 2., 
  2.714, 615.629, 14.222, 11.47, 20.691, 0.099, 0.134, 1.07, "", "", "", "", 
  "", "", "", "", "", "", "", "", "", "", "", "", "", "", "", "", "", 2348., 
  "", "", "", 116., 48.15, 2.0250834*^7, 15.196, 16.4, 2.519, 1.486, 
  2014.306, "", 268.024, 2.42, 1.6, 23., 52.232, 0.1, 59.31, 0.434}, 
 {"MLI", "Africa", "Mali", "2021-04-15", 12706., 239., 207.429, 421., 2., 
  2.714, 627.431, 11.802, 10.243, 20.789, 0.099, 0.134, 1.03, "", "", "", "", 
  "", "", "", "", "", "", "", "", "", "", "", "", "", "", "", "", "", 2242., 
  "", "", "", 111., 48.15, 2.0250834*^7, 15.196, 16.4, 2.519, 1.486, 
  2014.306, "", 268.024, 2.42, 1.6, 23., 52.232, 0.1, 59.31, 0.434}, 
 {"MLI", "Africa", "Mali", "2021-04-16", 12835., 129., 206., 426., 5., 3.143, 
  633.801, 6.37, 10.172, 21.036, 0.247, 0.155, 0.99, "", "", "", "", "", "", 
  "", "", "", "", "", "", "", "", "", "", "", "", "", "", "", 2137., "", "", 
  "", 106., 48.15, 2.0250834*^7, 15.196, 16.4, 2.519, 1.486, 2014.306, "", 
  268.024, 2.42, 1.6, 23., 52.232, 0.1, 59.31, 0.434}, 
 {"MLI", "Africa", "Mali", "2021-04-17", 12980., 145., 182.143, 429., 3., 
  3.429, 640.961, 7.16, 8.994, 21.184, 0.148, 0.169, 0.95, "", "", "", "", 
  "", "", "", "", "", "", "", "", "", "", "", "", "", "", "", "", "", 2032., 
  "", "", "", 100., 48.15, 2.0250834*^7, 15.196, 16.4, 2.519, 1.486, 
  2014.306, "", 268.024, 2.42, 1.6, 23., 52.232, 0.1, 59.31, 0.434}, 
 {"MLI", "Africa", "Mali", "2021-04-18", 13070., 90., 175.143, 433., 4., 
  3.571, 645.406, 4.444, 8.649, 21.382, 0.198, 0.176, 0.91, "", "", "", "", 
  "", "", "", "", "", "", "", "", "", "", "", "", "", "", "", "", "", 1927., 
  "", "", "", 95., 48.15, 2.0250834*^7, 15.196, 16.4, 2.519, 1.486, 2014.306, 
  "", 268.024, 2.42, 1.6, 23., 52.232, 0.1, 59.31, 0.434}, 
 {"MLI", "Africa", "Mali", "2021-04-19", 13145., 75., 163.286, 441., 8., 
  3.857, 649.109, 3.704, 8.063, 21.777, 0.395, 0.19, 0.87, "", "", "", "", 
  "", "", "", "", "", "", "", "", "", "", "", "", "", "", "", "", "", 1821., 
  "", "", "", 90., 48.15, 2.0250834*^7, 15.196, 16.4, 2.519, 1.486, 2014.306, 
  "", 268.024, 2.42, 1.6, 23., 52.232, 0.1, 59.31, 0.434}, 
 {"MLI", "Africa", "Mali", "2021-04-20", 13246., 101., 152.429, 444., 3., 
  3.857, 654.097, 4.987, 7.527, 21.925, 0.148, 0.19, 0.84, "", "", "", "", 
  "", "", "", "", "", "", "", "", "", "", "", "", "", "", "", "", "", 1821., 
  "", "", "", 90., 48.15, 2.0250834*^7, 15.196, 16.4, 2.519, 1.486, 2014.306, 
  "", 268.024, 2.42, 1.6, 23., 52.232, 0.1, 59.31, 0.434}, 
 {"MLI", "Africa", "Mali", "2021-04-21", 13336., 90., 124.143, 451., 7., 
  4.571, 658.541, 4.444, 6.13, 22.271, 0.346, 0.226, 0.81, "", "", "", "", 
  "", "", "", "", "", "", "", "", "", "", "", "", "", "", "", "", "", 1821., 
  "", "", "", 90., 48.15, 2.0250834*^7, 15.196, 16.4, 2.519, 1.486, 2014.306, 
  "", 268.024, 2.42, 1.6, 23., 52.232, 0.1, 59.31, 0.434}, 
 {"MLI", "Africa", "Mali", "2021-04-22", 13420., 84., 102., 456., 5., 5., 
  662.689, 4.148, 5.037, 22.518, 0.247, 0.247, 0.78, "", "", "", "", "", "", 
  "", "", "", "", "", "", "", "", "", "", "", "", "", "", "", 1821., "", "", 
  "", 90., 48.15, 2.0250834*^7, 15.196, 16.4, 2.519, 1.486, 2014.306, "", 
  268.024, 2.42, 1.6, 23., 52.232, 0.1, 59.31, 0.434}, 
 {"MLI", "Africa", "Mali", "2021-04-23", 13504., 84., 95.571, 460., 4., 
  4.857, 666.837, 4.148, 4.719, 22.715, 0.198, 0.24, 0.75, "", "", "", "", 
  "", "", "", "", "", "", "", "", "", "", "", "", "", "", "", "", "", 1821., 
  "", "", "", 90., 48.15, 2.0250834*^7, 15.196, 16.4, 2.519, 1.486, 2014.306, 
  "", 268.024, 2.42, 1.6, 23., 52.232, 0.1, 59.31, 0.434}, 
 {"MLI", "Africa", "Mali", "2021-04-24", 13560., 56., 82.857, 462., 2., 
  4.714, 669.602, 2.765, 4.092, 22.814, 0.099, 0.233, 0.73, "", "", "", "", 
  "", "", "", "", "", "", "", "", "", "", "", "", "", "", "", "", "", 1821., 
  "", "", "", 90., 48.15, 2.0250834*^7, 15.196, 16.4, 2.519, 1.486, 2014.306, 
  "", 268.024, 2.42, 1.6, 23., 52.232, 0.1, 59.31, 0.434}, 
 {"MLI", "Africa", "Mali", "2021-04-25", 13627., 67., 79.571, 467., 5., 
  4.857, 672.911, 3.309, 3.929, 23.061, 0.247, 0.24, 0.71, "", "", "", "", 
  "", "", "", "", "", "", "", "", "", "", "", "", "", 49903., 49903., "", "", 
  1821., 0.25, 0.25, "", 90., 48.15, 2.0250834*^7, 15.196, 16.4, 2.519, 
  1.486, 2014.306, "", 268.024, 2.42, 1.6, 23., 52.232, 0.1, 59.31, 0.434}, 
 {"MLI", "Africa", "Mali", "2021-04-26", 13658., 31., 73.286, 474., 7., 
  4.714, 674.441, 1.531, 3.619, 23.406, 0.346, 0.233, 0.69, "", "", "", "", 
  "", "", "", "", "", "", "", "", "", "", "", "", "", "", "", "", "", 1820., 
  "", "", "", 90., 48.15, 2.0250834*^7, 15.196, 16.4, 2.519, 1.486, 2014.306, 
  "", 268.024, 2.42, 1.6, 23., 52.232, 0.1, 59.31, 0.434}, 
 {"MLI", "Africa", "Mali", "2021-04-27", 13722., 64., 68., 476., 2., 4.571, 
  677.602, 3.16, 3.358, 23.505, 0.099, 0.226, 0.67, "", "", "", "", "", "", 
  "", "", "", "", "", "", "", "", "", "", "", "", "", "", "", 1818., "", "", 
  "", 90., 48.15, 2.0250834*^7, 15.196, 16.4, 2.519, 1.486, 2014.306, "", 
  268.024, 2.42, 1.6, 23., 52.232, 0.1, 59.31, 0.434}, 
 {"MLI", "Africa", "Mali", "2021-04-28", 13780., 58., 63.429, 477., 1., 
  3.714, 680.466, 2.864, 3.132, 23.555, 0.049, 0.183, 0.65, "", "", "", "", 
  "", "", "", "", "", "", "", "", "", "", "", "", "", "", "", "", "", 1816., 
  "", "", "", 90., 48.15, 2.0250834*^7, 15.196, 16.4, 2.519, 1.486, 2014.306, 
  "", 268.024, 2.42, 1.6, 23., 52.232, 0.1, 59.31, 0.434}, 
 {"MLI", "Africa", "Mali", "2021-04-29", 13815., 35., 56.429, 481., 4., 
  3.571, 682.194, 1.728, 2.786, 23.752, 0.198, 0.176, 0.64, "", "", "", "", 
  "", "", "", "", "", "", "", "", "", "", "", "", "", "", "", "", "", 1814., 
  "", "", "", 90., 48.15, 2.0250834*^7, 15.196, 16.4, 2.519, 1.486, 2014.306, 
  "", 268.024, 2.42, 1.6, 23., 52.232, 0.1, 59.31, 0.434}, 
 {"MLI", "Africa", "Mali", "2021-04-30", 13858., 43., 50.571, 484., 3., 
  3.429, 684.317, 2.123, 2.497, 23.9, 0.148, 0.169, 0.62, "", "", "", "", "", 
  "", "", "", "", "", "", "", "", "", "", "", "", "", "", "", "", 1813., "", 
  "", "", 90., 48.15, 2.0250834*^7, 15.196, 16.4, 2.519, 1.486, 2014.306, "", 
  268.024, 2.42, 1.6, 23., 52.232, 0.1, 59.31, 0.434}, 
 {"MLI", "Africa", "Mali", "2021-05-01", 13896., 38., 48., 485., 1., 3.286, 
  686.194, 1.876, 2.37, 23.95, 0.049, 0.162, 0.61, "", "", "", "", "", "", 
  "", "", "", "", "", "", "", "", "", "", "", "", "", "", "", 1811., "", "", 
  "", 89., 48.15, 2.0250834*^7, 15.196, 16.4, 2.519, 1.486, 2014.306, "", 
  268.024, 2.42, 1.6, 23., 52.232, 0.1, 59.31, 0.434}, 
 {"MLI", "Africa", "Mali", "2021-05-02", 13915., 19., 41.143, 489., 4., 
  3.143, 687.132, 0.938, 2.032, 24.147, 0.198, 0.155, 0.6, "", "", "", "", 
  "", "", "", "", "", "", "", "", "", "", "", "", "", "", "", "", "", 1809., 
  "", "", "", 89., 48.15, 2.0250834*^7, 15.196, 16.4, 2.519, 1.486, 2014.306, 
  "", 268.024, 2.42, 1.6, 23., 52.232, 0.1, 59.31, 0.434}, 
 {"MLI", "Africa", "Mali", "2021-05-03", 13937., 22., 39.857, 491., 2., 
  2.429, 688.219, 1.086, 1.968, 24.246, 0.099, 0.12, 0.59, "", "", "", "", 
  "", "", "", "", "", "", "", "", "", "", "", "", "", "", "", "", "", 1809., 
  "", "", "", 89., 48.15, 2.0250834*^7, 15.196, 16.4, 2.519, 1.486, 2014.306, 
  "", 268.024, 2.42, 1.6, 23., 52.232, 0.1, 59.31, 0.434}, 
 {"MLI", "Africa", "Mali", "2021-05-04", 13969., 32., 35.286, 492., 1., 
  2.286, 689.799, 1.58, 1.742, 24.295, 0.049, 0.113, 0.58, "", "", "", "", 
  "", "", "", "", "", "", "", "", "", "", "", "", "", "", "", "", "", 1809., 
  "", "", "", 89., 48.15, 2.0250834*^7, 15.196, 16.4, 2.519, 1.486, 2014.306, 
  "", 268.024, 2.42, 1.6, 23., 52.232, 0.1, 59.31, 0.434}, 
 {"MLI", "Africa", "Mali", "2021-05-05", 13998., 29., 31.143, 493., 1., 
  2.286, 691.231, 1.432, 1.538, 24.345, 0.049, 0.113, 0.57, "", "", "", "", 
  "", "", "", "", "", "", "", "", "", "", "", "", "", "", "", "", "", 1809., 
  "", "", "", 89., 48.15, 2.0250834*^7, 15.196, 16.4, 2.519, 1.486, 2014.306, 
  "", 268.024, 2.42, 1.6, 23., 52.232, 0.1, 59.31, 0.434}, 
 {"MLI", "Africa", "Mali", "2021-05-06", 14029., 31., 30.571, 493., 0., 
  1.714, 692.762, 1.531, 1.51, 24.345, 0., 0.085, 0.57, "", "", "", "", "", 
  "", "", "", "", "", "", "", "", "", "", "", "", "", "", "", "", 1809., "", 
  "", "", 89., 48.15, 2.0250834*^7, 15.196, 16.4, 2.519, 1.486, 2014.306, "", 
  268.024, 2.42, 1.6, 23., 52.232, 0.1, 59.31, 0.434}, 
 {"MLI", "Africa", "Mali", "2021-05-07", 14059., 30., 28.714, 497., 4., 
  1.857, 694.243, 1.481, 1.418, 24.542, 0.198, 0.092, 0.56, "", "", "", "", 
  "", "", "", "", "", "", "", "", "", "", "", "", "", "", "", "", "", 1809., 
  "", "", "", 89., 48.15, 2.0250834*^7, 15.196, 16.4, 2.519, 1.486, 2014.306, 
  "", 268.024, 2.42, 1.6, 23., 52.232, 0.1, 59.31, 0.434}, 
 {"MLI", "Africa", "Mali", "2021-05-08", 14082., 23., 26.571, 499., 2., 2., 
  695.379, 1.136, 1.312, 24.641, 0.099, 0.099, 0.55, "", "", "", "", "", "", 
  "", "", "", "", "", "", "", "", "", "", "", "", "", "", "", 1809., "", "", 
  "", 89., 48.15, 2.0250834*^7, 15.196, 16.4, 2.519, 1.486, 2014.306, "", 
  268.024, 2.42, 1.6, 23., 52.232, 0.1, 59.31, 0.434}, 
 {"MLI", "Africa", "Mali", "2021-05-09", 14108., 26., 27.571, 500., 1., 
  1.571, 696.663, 1.284, 1.361, 24.69, 0.049, 0.078, 0.55, "", "", "", "", 
  "", "", "", "", "", "", "", "", "", "", "", "", "", "", "", "", "", 1809., 
  "", "", "", 89., 48.15, 2.0250834*^7, 15.196, 16.4, 2.519, 1.486, 2014.306, 
  "", 268.024, 2.42, 1.6, 23., 52.232, 0.1, 59.31, 0.434}, 
 {"MLI", "Africa", "Mali", "2021-05-10", 14115., 7., 25.429, 502., 2., 1.571, 
  697.008, 0.346, 1.256, 24.789, 0.099, 0.078, 0.54, "", "", "", "", "", "", 
  "", "", "", "", "", "", "", "", "", "", "", "", "", "", "", 1809., "", "", 
  "", 89., 48.15, 2.0250834*^7, 15.196, 16.4, 2.519, 1.486, 2014.306, "", 
  268.024, 2.42, 1.6, 23., 52.232, 0.1, 59.31, 0.434}, 
 {"MLI", "Africa", "Mali", "2021-05-11", 14133., 18., 23.429, 506., 4., 2., 
  697.897, 0.889, 1.157, 24.987, 0.198, 0.099, 0.53, "", "", "", "", "", "", 
  "", "", "", "", "", "", "", "", "", "", "", "", "", "", "", 1809., "", "", 
  "", 89., 48.15, 2.0250834*^7, 15.196, 16.4, 2.519, 1.486, 2014.306, "", 
  268.024, 2.42, 1.6, 23., 52.232, 0.1, 59.31, 0.434}, 
 {"MLI", "Africa", "Mali", "2021-05-12", 14149., 16., 21.571, 507., 1., 2., 
  698.687, 0.79, 1.065, 25.036, 0.049, 0.099, 0.52, "", "", "", "", "", "", 
  "", "", "", "", "", "", "", "", "", "", "", "", "", "", "", 1809., "", "", 
  "", 89., 48.15, 2.0250834*^7, 15.196, 16.4, 2.519, 1.486, 2014.306, "", 
  268.024, 2.42, 1.6, 23., 52.232, 0.1, 59.31, 0.434}, 
 {"MLI", "Africa", "Mali", "2021-05-13", 14149., 0., 17.143, 508., 1., 2.143, 
  698.687, 0., 0.847, 25.085, 0.049, 0.106, 0.52, "", "", "", "", "", "", "", 
  "", "", "", "", "", "", "", "", "", "", "", "", "", "", 1809., "", "", "", 
  89., 48.15, 2.0250834*^7, 15.196, 16.4, 2.519, 1.486, 2014.306, "", 
  268.024, 2.42, 1.6, 23., 52.232, 0.1, 59.31, 0.434}, 
 {"MLI", "Africa", "Mali", "2021-05-14", 14163., 14., 14.857, 510., 2., 
  1.857, 699.379, 0.691, 0.734, 25.184, 0.099, 0.092, 0.52, "", "", "", "", 
  "", "", "", "", "", "", "", "", "", "", "", "", "", 84280., 71216., 13064., 
  "", 1809., 0.42, 0.35, 0.06, 89., 48.15, 2.0250834*^7, 15.196, 16.4, 2.519, 
  1.486, 2014.306, "", 268.024, 2.42, 1.6, 23., 52.232, 0.1, 59.31, 0.434}, 
 {"MLI", "Africa", "Mali", "2021-05-15", 14176., 13., 13.429, 511., 1., 
  1.714, 700.021, 0.642, 0.663, 25.234, 0.049, 0.085, 0.52, "", "", "", "", 
  "", "", "", "", "", "", "", "", "", "", "", "", "", "", "", "", "", 1617., 
  "", "", "", 80., 48.15, 2.0250834*^7, 15.196, 16.4, 2.519, 1.486, 2014.306, 
  "", 268.024, 2.42, 1.6, 23., 52.232, 0.1, 59.31, 0.434}, 
 {"MLI", "Africa", "Mali", "2021-05-16", 14190., 14., 11.714, 511., 0., 
  1.571, 700.712, 0.691, 0.578, 25.234, 0., 0.078, 0.52, "", "", "", "", "", 
  "", "", "", "", "", "", "", "", "", "", "", "", "", "", "", "", 1425., "", 
  "", "", 70., 48.15, 2.0250834*^7, 15.196, 16.4, 2.519, 1.486, 2014.306, "", 
  268.024, 2.42, 1.6, 23., 52.232, 0.1, 59.31, 0.434}, 
 {"MLI", "Africa", "Mali", "2021-05-17", 14194., 4., 11.286, 511., 0., 1.286, 
  700.909, 0.198, 0.557, 25.234, 0., 0.063, 0.52, "", "", "", "", "", "", "", 
  "", "", "", "", "", "", "", "", "", "", "", "", "", "", 1233., "", "", "", 
  61., 44.44, 2.0250834*^7, 15.196, 16.4, 2.519, 1.486, 2014.306, "", 
  268.024, 2.42, 1.6, 23., 52.232, 0.1, 59.31, 0.434}, 
 {"MLI", "Africa", "Mali", "2021-05-18", 14207., 13., 10.571, 511., 0., 
  0.714, 701.551, 0.642, 0.522, 25.234, 0., 0.035, 0.52, "", "", "", "", "", 
  "", "", "", "", "", "", "", "", "", "", "", "", "", "", "", "", 1040., "", 
  "", "", 51., 44.44, 2.0250834*^7, 15.196, 16.4, 2.519, 1.486, 2014.306, "", 
  268.024, 2.42, 1.6, 23., 52.232, 0.1, 59.31, 0.434}, 
 {"MLI", "Africa", "Mali", "2021-05-19", 14221., 14., 10.286, 512., 1., 
  0.714, 702.243, 0.691, 0.508, 25.283, 0.049, 0.035, 0.52, "", "", "", "", 
  "", "", "", "", "", "", "", "", "", "", "", "", "", "", "", "", "", 848., 
  "", "", "", 42., 44.44, 2.0250834*^7, 15.196, 16.4, 2.519, 1.486, 2014.306, 
  "", 268.024, 2.42, 1.6, 23., 52.232, 0.1, 59.31, 0.434}, 
 {"MLI", "Africa", "Mali", "2021-05-20", 14226., 5., 11., 512., 0., 0.571, 
  702.49, 0.247, 0.543, 25.283, 0., 0.028, 0.52, "", "", "", "", "", "", "", 
  "", "", "", "", "", "", "", "", "", "", "", "", "", "", 656., "", "", "", 
  32., 44.44, 2.0250834*^7, 15.196, 16.4, 2.519, 1.486, 2014.306, "", 
  268.024, 2.42, 1.6, 23., 52.232, 0.1, 59.31, 0.434}, 
 {"MLI", "Africa", "Mali", "2021-05-21", 14236., 10., 10.429, 512., 0., 
  0.286, 702.983, 0.494, 0.515, 25.283, 0., 0.014, 0.52, "", "", "", "", "", 
  "", "", "", "", "", "", "", "", "", "", "", "", 87525., 72440., 15085., "", 
  464., 0.43, 0.36, 0.07, 23., 44.44, 2.0250834*^7, 15.196, 16.4, 2.519, 
  1.486, 2014.306, "", 268.024, 2.42, 1.6, 23., 52.232, 0.1, 59.31, 0.434}, 
 {"MLI", "Africa", "Mali", "2021-05-22", 14240., 4., 9.143, 513., 1., 0.286, 
  703.181, 0.198, 0.451, 25.332, 0.049, 0.014, 0.52, "", "", "", "", "", "", 
  "", "", "", "", "", "", "", "", "", "", "", "", "", "", "", 1043., "", "", 
  "", 52., 44.44, 2.0250834*^7, 15.196, 16.4, 2.519, 1.486, 2014.306, "", 
  268.024, 2.42, 1.6, 23., 52.232, 0.1, 59.31, 0.434}, 
 {"MLI", "Africa", "Mali", "2021-05-23", 14241., 1., 7.286, 514., 1., 0.429, 
  703.23, 0.049, 0.36, 25.382, 0.049, 0.021, 0.52, "", "", "", "", "", "", 
  "", "", "", "", "", "", "", "", "", "", "", "", "", "", "", 1623., "", "", 
  "", 80., 44.44, 2.0250834*^7, 15.196, 16.4, 2.519, 1.486, 2014.306, "", 
  268.024, 2.42, 1.6, 23., 52.232, 0.1, 59.31, 0.434}, 
 {"MLI", "Africa", "Mali", "2021-05-24", 14244., 3., 7.143, 514., 0., 0.429, 
  703.378, 0.148, 0.353, 25.382, 0., 0.021, 0.53, "", "", "", "", "", "", "", 
  "", "", "", "", "", "", "", "", "", "", "", "", "", "", 2203., "", "", "", 
  109., 44.44, 2.0250834*^7, 15.196, 16.4, 2.519, 1.486, 2014.306, "", 
  268.024, 2.42, 1.6, 23., 52.232, 0.1, 59.31, 0.434}, 
 {"MLI", "Africa", "Mali", "2021-05-25", 14252., 8., 6.429, 514., 0., 0.429, 
  703.773, 0.395, 0.317, 25.382, 0., 0.021, 0.53, "", "", "", "", "", "", "", 
  "", "", "", "", "", "", "", "", "", "", "", "", "", "", 2783., "", "", "", 
  137., 44.44, 2.0250834*^7, 15.196, 16.4, 2.519, 1.486, 2014.306, "", 
  268.024, 2.42, 1.6, 23., 52.232, 0.1, 59.31, 0.434}, 
 {"MLI", "Africa", "Mali", "2021-05-26", 14256., 4., 5., 514., 0., 0.286, 
  703.971, 0.198, 0.247, 25.382, 0., 0.014, 0.53, "", "", "", "", "", "", "", 
  "", "", "", "", "", "", "", "", "", "", 110140., 83549., 26591., "", 3363., 
  0.54, 0.41, 0.13, 166., 44.44, 2.0250834*^7, 15.196, 16.4, 2.519, 1.486, 
  2014.306, "", 268.024, 2.42, 1.6, 23., 52.232, 0.1, 59.31, 0.434}, 
 {"MLI", "Africa", "Mali", "2021-05-27", 14259., 3., 4.714, 514., 0., 0.286, 
  704.119, 0.148, 0.233, 25.382, 0., 0.014, 0.54, "", "", "", "", "", "", "", 
  "", "", "", "", "", "", "", "", "", "", "", "", "", "", 3780., "", "", "", 
  187., 44.44, 2.0250834*^7, 15.196, 16.4, 2.519, 1.486, 2014.306, "", 
  268.024, 2.42, 1.6, 23., 52.232, 0.1, 59.31, 0.434}, 
 {"MLI", "Africa", "Mali", "2021-05-28", 14262., 3., 3.714, 516., 2., 0.571, 
  704.267, 0.148, 0.183, 25.48, 0.099, 0.028, 0.55, "", "", "", "", "", "", 
  "", "", "", "", "", "", "", "", "", "", "", "", "", "", "", 4197., "", "", 
  "", 207., 44.44, 2.0250834*^7, 15.196, 16.4, 2.519, 1.486, 2014.306, "", 
  268.024, 2.42, 1.6, 23., 52.232, 0.1, 59.31, 0.434}, 
 {"MLI", "Africa", "Mali", "2021-05-29", 14265., 3., 3.571, 517., 1., 0.571, 
  704.415, 0.148, 0.176, 25.53, 0.049, 0.028, 0.57, "", "", "", "", "", "", 
  "", "", "", "", "", "", "", "", "", "", "", "", "", "", "", 4033., "", "", 
  "", 199., 44.44, 2.0250834*^7, 15.196, 16.4, 2.519, 1.486, 2014.306, "", 
  268.024, 2.42, 1.6, 23., 52.232, 0.1, 59.31, 0.434}, 
 {"MLI", "Africa", "Mali", "2021-05-30", 14265., 0., 3.429, 517., 0., 0.429, 
  704.415, 0., 0.169, 25.53, 0., 0.021, 0.58, "", "", "", "", "", "", "", "", 
  "", "", "", "", "", "", "", "", "", "", "", "", "", 3870., "", "", "", 
  191., 44.44, 2.0250834*^7, 15.196, 16.4, 2.519, 1.486, 2014.306, "", 
  268.024, 2.42, 1.6, 23., 52.232, 0.1, 59.31, 0.434}, 
 {"MLI", "Africa", "Mali", "2021-05-31", 14267., 2., 3.286, 517., 0., 0.429, 
  704.514, 0.099, 0.162, 25.53, 0., 0.021, 0.6, "", "", "", "", "", "", "", 
  "", "", "", "", "", "", "", "", "", "", 127042., 93580., 33462., "", 3707., 
  0.63, 0.46, 0.17, 183., 44.44, 2.0250834*^7, 15.196, 16.4, 2.519, 1.486, 
  2014.306, "", 268.024, 2.42, 1.6, 23., 52.232, 0.1, 59.31, 0.434}, 
 {"MLI", "Africa", "Mali", "2021-06-01", 14271., 4., 2.714, 517., 0., 0.429, 
  704.712, 0.198, 0.134, 25.53, 0., 0.021, 0.62, "", "", "", "", "", "", "", 
  "", "", "", "", "", "", "", "", "", "", "", "", "", "", "", "", "", "", "", 
  "", 2.0250834*^7, 15.196, 16.4, 2.519, 1.486, 2014.306, "", 268.024, 2.42, 
  1.6, 23., 52.232, 0.1, 59.31, 0.434}, {"MLI", "Africa", "Mali", 
  "2021-06-02", 14281., 10., 3.571, 517., 0., 0.429, 705.206, 0.494, 0.176, 
  25.53, 0., 0.021, 0.64, "", "", "", "", "", "", "", "", "", "", "", "", "", 
  "", "", "", "", "", "", "", "", "", "", "", "", "", "", 2.0250834*^7, 
  15.196, 16.4, 2.519, 1.486, 2014.306, "", 268.024, 2.42, 1.6, 23., 52.232, 
  0.1, 59.31, 0.434}, {"MLI", "Africa", "Mali", "2021-06-03", 14281., 0., 
  3.143, 517., 0., 0.429, 705.206, 0., 0.155, 25.53, 0., 0.021, 0.65, "", "", 
  "", "", "", "", "", "", "", "", "", "", "", "", "", "", "", "", "", "", "", 
  "", "", "", "", "", "", 2.0250834*^7, 15.196, 16.4, 2.519, 1.486, 2014.306, 
  "", 268.024, 2.42, 1.6, 23., 52.232, 0.1, 59.31, 0.434}, 
 {"MLI", "Africa", "Mali", "2021-06-04", 14287., 6., 3.571, 517., 0., 0.143, 
  705.502, 0.296, 0.176, 25.53, 0., 0.007, 0.66, "", "", "", "", "", "", "", 
  "", "", "", "", "", "", "", "", "", "", "", "", "", "", "", "", "", "", "", 
  "", 2.0250834*^7, 15.196, 16.4, 2.519, 1.486, 2014.306, "", 268.024, 2.42, 
  1.6, 23., 52.232, 0.1, 59.31, 0.434}, {"MLI", "Africa", "Mali", 
  "2021-06-05", 14296., 9., 4.429, 518., 1., 0.143, 705.946, 0.444, 0.219, 
  25.579, 0.049, 0.007, 0.67, "", "", "", "", "", "", "", "", "", "", "", "", 
  "", "", "", "", "", "", "", "", "", "", "", "", "", "", "", 2.0250834*^7, 
  15.196, 16.4, 2.519, 1.486, 2014.306, "", 268.024, 2.42, 1.6, 23., 52.232, 
  0.1, 59.31, 0.434}, {"MLI", "Africa", "Mali", "2021-06-06", 14298., 2., 
  4.714, 519., 1., 0.286, 706.045, 0.099, 0.233, 25.629, 0.049, 0.014, 0.67, 
  "", "", "", "", "", "", "", "", "", "", "", "", "", "", "", "", "", "", "", 
  "", "", "", "", "", "", "", "", 2.0250834*^7, 15.196, 16.4, 2.519, 1.486, 
  2014.306, "", 268.024, 2.42, 1.6, 23., 52.232, 0.1, 59.31, 0.434}, 
 {"MLI", "Africa", "Mali", "2021-06-07", 14302., 4., 5., 519., 0., 0.286, 
  706.243, 0.198, 0.247, 25.629, 0., 0.014, "", "", "", "", "", "", "", "", 
  "", "", "", "", "", "", "", "", "", "", "", "", "", "", "", "", "", "", "", 
  "", 2.0250834*^7, 15.196, 16.4, 2.519, 1.486, 2014.306, "", 268.024, 2.42, 
  1.6, 23., 52.232, 0.1, 59.31, 0.434}, {"MLT", "Europe", "Malta", 
  "2020-02-06", "", "", "", "", "", "", "", "", "", "", "", "", "", "", "", 
  "", "", "", "", "", "", "", 1., 0.002, "", "", "", "", "", 
  "tests performed", "", "", "", "", "", "", "", "", "", 5.56, 441539., 
  1454.037, 42.4, 19.426, 11.324, 36513.323, 0.2, 168.711, 8.83, 20.9, 30.2, 
  "", 4.485, 82.53, 0.895}, {"MLT", "Europe", "Malta", "2020-02-07", "", "", 
  "", "", "", "", "", "", "", "", "", "", "", "", "", "", "", "", "", "", "", 
  "", "", "", "", "", "", "", "", "tests performed", "", "", "", "", "", "", 
  "", "", "", 5.56, 441539., 1454.037, 42.4, 19.426, 11.324, 36513.323, 0.2, 
  168.711, 8.83, 20.9, 30.2, "", 4.485, 82.53, 0.895}, 
 {"MLT", "Europe", "Malta", "2020-02-08", "", "", "", "", "", "", "", "", "", 
  "", "", "", "", "", "", "", "", "", "", "", "", "", "", "", "", "", "", "", 
  "", "tests performed", "", "", "", "", "", "", "", "", "", 5.56, 441539., 
  1454.037, 42.4, 19.426, 11.324, 36513.323, 0.2, 168.711, 8.83, 20.9, 30.2, 
  "", 4.485, 82.53, 0.895}, {"MLT", "Europe", "Malta", "2020-02-09", "", "", 
  "", "", "", "", "", "", "", "", "", "", "", "", "", "", "", "", "", "", "", 
  "", "", "", "", "", "", "", "", "tests performed", "", "", "", "", "", "", 
  "", "", "", 5.56, 441539., 1454.037, 42.4, 19.426, 11.324, 36513.323, 0.2, 
  168.711, 8.83, 20.9, 30.2, "", 4.485, 82.53, 0.895}, 
 {"MLT", "Europe", "Malta", "2020-02-10", "", "", "", "", "", "", "", "", "", 
  "", "", "", "", "", "", "", "", "", "", "", "", "", "", "", "", "", "", "", 
  "", "tests performed", "", "", "", "", "", "", "", "", "", 5.56, 441539., 
  1454.037, 42.4, 19.426, 11.324, 36513.323, 0.2, 168.711, 8.83, 20.9, 30.2, 
  "", 4.485, 82.53, 0.895}, {"MLT", "Europe", "Malta", "2020-02-11", "", "", 
  "", "", "", "", "", "", "", "", "", "", "", "", "", "", "", "", "", "", "", 
  "", "", "", "", "", "", "", "", "tests performed", "", "", "", "", "", "", 
  "", "", "", 5.56, 441539., 1454.037, 42.4, 19.426, 11.324, 36513.323, 0.2, 
  168.711, 8.83, 20.9, 30.2, "", 4.485, 82.53, 0.895}, 
 {"MLT", "Europe", "Malta", "2020-02-12", "", "", "", "", "", "", "", "", "", 
  "", "", "", "", "", "", "", "", "", "", "", "", "", "", "", "", "", "", "", 
  "", "tests performed", "", "", "", "", "", "", "", "", "", 5.56, 441539., 
  1454.037, 42.4, 19.426, 11.324, 36513.323, 0.2, 168.711, 8.83, 20.9, 30.2, 
  "", 4.485, 82.53, 0.895}, {"MLT", "Europe", "Malta", "2020-02-13", "", "", 
  "", "", "", "", "", "", "", "", "", "", "", "", "", "", "", "", "", "", "", 
  "", "", "", "", 0., 0., "", "", "tests performed", "", "", "", "", "", "", 
  "", "", "", 5.56, 441539., 1454.037, 42.4, 19.426, 11.324, 36513.323, 0.2, 
  168.711, 8.83, 20.9, 30.2, "", 4.485, 82.53, 0.895}, 
 {"MLT", "Europe", "Malta", "2020-02-14", "", "", "", "", "", "", "", "", "", 
  "", "", "", "", "", "", "", "", "", "", "", "", "", "", "", "", 0., 0., "", 
  "", "tests performed", "", "", "", "", "", "", "", "", "", 5.56, 441539., 
  1454.037, 42.4, 19.426, 11.324, 36513.323, 0.2, 168.711, 8.83, 20.9, 30.2, 
  "", 4.485, 82.53, 0.895}, {"MLT", "Europe", "Malta", "2020-02-15", "", "", 
  "", "", "", "", "", "", "", "", "", "", "", "", "", "", "", "", "", "", "", 
  "", "", "", "", 0., 0., "", "", "tests performed", "", "", "", "", "", "", 
  "", "", "", 5.56, 441539., 1454.037, 42.4, 19.426, 11.324, 36513.323, 0.2, 
  168.711, 8.83, 20.9, 30.2, "", 4.485, 82.53, 0.895}, 
 {"MLT", "Europe", "Malta", "2020-02-16", "", "", "", "", "", "", "", "", "", 
  "", "", "", "", "", "", "", "", "", "", "", "", "", "", "", "", 0., 0., "", 
  "", "tests performed", "", "", "", "", "", "", "", "", "", 5.56, 441539., 
  1454.037, 42.4, 19.426, 11.324, 36513.323, 0.2, 168.711, 8.83, 20.9, 30.2, 
  "", 4.485, 82.53, 0.895}, {"MLT", "Europe", "Malta", "2020-02-17", "", "", 
  "", "", "", "", "", "", "", "", "", "", "", "", "", "", "", "", "", "", "", 
  "", "", "", "", 0., 0., "", "", "tests performed", "", "", "", "", "", "", 
  "", "", "", 5.56, 441539., 1454.037, 42.4, 19.426, 11.324, 36513.323, 0.2, 
  168.711, 8.83, 20.9, 30.2, "", 4.485, 82.53, 0.895}, 
 {"MLT", "Europe", "Malta", "2020-02-18", "", "", "", "", "", "", "", "", "", 
  "", "", "", "", "", "", "", "", "", "", "", "", "", "", "", "", 0., 0., "", 
  "", "tests performed", "", "", "", "", "", "", "", "", "", 5.56, 441539., 
  1454.037, 42.4, 19.426, 11.324, 36513.323, 0.2, 168.711, 8.83, 20.9, 30.2, 
  "", 4.485, 82.53, 0.895}, {"MLT", "Europe", "Malta", "2020-02-19", "", "", 
  "", "", "", "", "", "", "", "", "", "", "", "", "", "", "", "", "", "", "", 
  "", "", "", "", 0., 0., "", "", "tests performed", "", "", "", "", "", "", 
  "", "", "", 5.56, 441539., 1454.037, 42.4, 19.426, 11.324, 36513.323, 0.2, 
  168.711, 8.83, 20.9, 30.2, "", 4.485, 82.53, 0.895}, 
 {"MLT", "Europe", "Malta", "2020-02-20", "", "", "", "", "", "", "", "", "", 
  "", "", "", "", "", "", "", "", "", "", "", "", "", "", "", "", 0., 0., "", 
  "", "tests performed", "", "", "", "", "", "", "", "", "", 5.56, 441539., 
  1454.037, 42.4, 19.426, 11.324, 36513.323, 0.2, 168.711, 8.83, 20.9, 30.2, 
  "", 4.485, 82.53, 0.895}, {"MLT", "Europe", "Malta", "2020-02-21", "", "", 
  "", "", "", "", "", "", "", "", "", "", "", "", "", "", "", "", "", "", "", 
  "", "", "", "", 0., 0., "", "", "tests performed", "", "", "", "", "", "", 
  "", "", "", 5.56, 441539., 1454.037, 42.4, 19.426, 11.324, 36513.323, 0.2, 
  168.711, 8.83, 20.9, 30.2, "", 4.485, 82.53, 0.895}, 
 {"MLT", "Europe", "Malta", "2020-02-22", "", "", "", "", "", "", "", "", "", 
  "", "", "", "", "", "", "", "", "", "", "", "", "", 2., 0.005, "", 0., 0., 
  "", "", "tests performed", "", "", "", "", "", "", "", "", "", 5.56, 
  441539., 1454.037, 42.4, 19.426, 11.324, 36513.323, 0.2, 168.711, 8.83, 
  20.9, 30.2, "", 4.485, 82.53, 0.895}, {"MLT", "Europe", "Malta", 
  "2020-02-23", "", "", "", "", "", "", "", "", "", "", "", "", "", "", "", 
  "", "", "", "", "", "", "", "", "", "", 3., 0.007, "", "", 
  "tests performed", "", "", "", "", "", "", "", "", "", 8.33, 441539., 
  1454.037, 42.4, 19.426, 11.324, 36513.323, 0.2, 168.711, 8.83, 20.9, 30.2, 
  "", 4.485, 82.53, 0.895}, {"MLT", "Europe", "Malta", "2020-02-24", "", "", 
  "", "", "", "", "", "", "", "", "", "", "", "", "", "", "", "", "", "", "", 
  "", 46., 0.104, "", 6., 0.014, "", "", "tests performed", "", "", "", "", 
  "", "", "", "", "", 8.33, 441539., 1454.037, 42.4, 19.426, 11.324, 
  36513.323, 0.2, 168.711, 8.83, 20.9, 30.2, "", 4.485, 82.53, 0.895}, 
 {"MLT", "Europe", "Malta", "2020-02-25", "", "", "", "", "", "", "", "", "", 
  "", "", "", "", "", "", "", "", "", "", "", "", 29., 75., 0.17, 0.066, 10., 
  0.023, "", "", "tests performed", "", "", "", "", "", "", "", "", "", 
  11.11, 441539., 1454.037, 42.4, 19.426, 11.324, 36513.323, 0.2, 168.711, 
  8.83, 20.9, 30.2, "", 4.485, 82.53, 0.895}, 
 {"MLT", "Europe", "Malta", "2020-02-26", "", "", "", "", "", "", "", "", "", 
  "", "", "", "", "", "", "", "", "", "", "", "", 50., 125., 0.283, 0.113, 
  18., 0.041, "", "", "tests performed", "", "", "", "", "", "", "", "", "", 
  11.11, 441539., 1454.037, 42.4, 19.426, 11.324, 36513.323, 0.2, 168.711, 
  8.83, 20.9, 30.2, "", 4.485, 82.53, 0.895}, 
 {"MLT", "Europe", "Malta", "2020-02-27", "", "", "", "", "", "", "", "", "", 
  "", "", "", "", "", "", "", "", "", "", "", "", 14., 139., 0.315, 0.032, 
  20., 0.045, "", "", "tests performed", "", "", "", "", "", "", "", "", "", 
  11.11, 441539., 1454.037, 42.4, 19.426, 11.324, 36513.323, 0.2, 168.711, 
  8.83, 20.9, 30.2, "", 4.485, 82.53, 0.895}, 
 {"MLT", "Europe", "Malta", "2020-02-28", "", "", "", "", "", "", "", "", "", 
  "", "", "", "", "", "", "", "", "", "", "", "", 10., 149., 0.337, 0.023, 
  21., 0.048, "", "", "tests performed", "", "", "", "", "", "", "", "", "", 
  11.11, 441539., 1454.037, 42.4, 19.426, 11.324, 36513.323, 0.2, 168.711, 
  8.83, 20.9, 30.2, "", 4.485, 82.53, 0.895}, 
 {"MLT", "Europe", "Malta", "2020-02-29", "", "", "", "", "", "", "", "", "", 
  "", "", "", "", "", "", "", "", "", "", "", "", 7., 156., 0.353, 0.016, 
  22., 0.05, "", "", "tests performed", "", "", "", "", "", "", "", "", "", 
  11.11, 441539., 1454.037, 42.4, 19.426, 11.324, 36513.323, 0.2, 168.711, 
  8.83, 20.9, 30.2, "", 4.485, 82.53, 0.895}, 
 {"MLT", "Europe", "Malta", "2020-03-01", "", "", "", "", "", "", "", "", "", 
  "", "", "", "", "", "", "", "", "", "", "", "", 8., 164., 0.371, 0.018, 
  20., 0.045, "", "", "tests performed", "", "", "", "", "", "", "", "", "", 
  11.11, 441539., 1454.037, 42.4, 19.426, 11.324, 36513.323, 0.2, 168.711, 
  8.83, 20.9, 30.2, "", 4.485, 82.53, 0.895}, 
 {"MLT", "Europe", "Malta", "2020-03-02", "", "", "", "", "", "", "", "", "", 
  "", "", "", "", "", "", "", "", "", "", "", "", 5., 169., 0.383, 0.011, 
  18., 0.041, "", "", "tests performed", "", "", "", "", "", "", "", "", "", 
  11.11, 441539., 1454.037, 42.4, 19.426, 11.324, 36513.323, 0.2, 168.711, 
  8.83, 20.9, 30.2, "", 4.485, 82.53, 0.895}, 
 {"MLT", "Europe", "Malta", "2020-03-03", "", "", "", "", "", "", "", "", "", 
  "", "", "", "", "", "", "", "", "", "", "", "", 22., 191., 0.433, 0.05, 
  17., 0.039, "", "", "tests performed", "", "", "", "", "", "", "", "", "", 
  11.11, 441539., 1454.037, 42.4, 19.426, 11.324, 36513.323, 0.2, 168.711, 
  8.83, 20.9, 30.2, "", 4.485, 82.53, 0.895}, 
 {"MLT", "Europe", "Malta", "2020-03-04", "", "", "", "", "", "", "", "", "", 
  "", "", "", "", "", "", "", "", "", "", "", "", 42., 233., 0.528, 0.095, 
  15., 0.034, "", "", "tests performed", "", "", "", "", "", "", "", "", "", 
  11.11, 441539., 1454.037, 42.4, 19.426, 11.324, 36513.323, 0.2, 168.711, 
  8.83, 20.9, 30.2, "", 4.485, 82.53, 0.895}, 
 {"MLT", "Europe", "Malta", "2020-03-05", "", "", "", "", "", "", "", "", "", 
  "", "", "", "", "", "", "", "", "", "", "", "", 31., 264., 0.598, 0.07, 
  18., 0.041, "", "", "tests performed", "", "", "", "", "", "", "", "", "", 
  11.11, 441539., 1454.037, 42.4, 19.426, 11.324, 36513.323, 0.2, 168.711, 
  8.83, 20.9, 30.2, "", 4.485, 82.53, 0.895}, 
 {"MLT", "Europe", "Malta", "2020-03-06", "", "", "", "", "", "", "", "", "", 
  "", "", "", "", "", "", "", "", "", "", "", "", 63., 327., 0.741, 0.143, 
  25., 0.057, "", "", "tests performed", "", "", "", "", "", "", "", "", "", 
  11.11, 441539., 1454.037, 42.4, 19.426, 11.324, 36513.323, 0.2, 168.711, 
  8.83, 20.9, 30.2, "", 4.485, 82.53, 0.895}, 
 {"MLT", "Europe", "Malta", "2020-03-07", 3., 3., "", "", "", "", 6.794, 
  6.794, "", "", "", "", "", "", "", "", "", "", "", "", "", 98., 425., 
  0.963, 0.222, 38., 0.086, "", "", "tests performed", "", "", "", "", "", 
  "", "", "", "", 11.11, 441539., 1454.037, 42.4, 19.426, 11.324, 36513.323, 
  0.2, 168.711, 8.83, 20.9, 30.2, "", 4.485, 82.53, 0.895}, 
 {"MLT", "Europe", "Malta", "2020-03-08", 3., 0., "", "", "", "", 6.794, 0., 
  "", "", "", "", "", "", "", "", "", "", "", 0., 0., 118., 543., 1.23, 
  0.267, 54., 0.122, "", "", "tests performed", "", "", "", "", "", "", "", 
  "", "", 11.11, 441539., 1454.037, 42.4, 19.426, 11.324, 36513.323, 0.2, 
  168.711, 8.83, 20.9, 30.2, "", 4.485, 82.53, 0.895}, 
 {"MLT", "Europe", "Malta", "2020-03-09", 3., 0., "", "", "", "", 6.794, 0., 
  "", "", "", "", "", "", "", "", "", "", "", "", "", 83., 626., 1.418, 
  0.188, 65., 0.147, "", "", "tests performed", "", "", "", "", "", "", "", 
  "", "", 16.67, 441539., 1454.037, 42.4, 19.426, 11.324, 36513.323, 0.2, 
  168.711, 8.83, 20.9, 30.2, "", 4.485, 82.53, 0.895}, 
 {"MLT", "Europe", "Malta", "2020-03-10", 5., 2., "", "", "", "", 11.324, 
  4.53, "", "", "", "", "", "", "", "", "", "", "", "", "", 65., 691., 1.565, 
  0.147, 71., 0.161, "", "", "tests performed", "", "", "", "", "", "", "", 
  "", "", 27.78, 441539., 1454.037, 42.4, 19.426, 11.324, 36513.323, 0.2, 
  168.711, 8.83, 20.9, 30.2, "", 4.485, 82.53, 0.895}, 
 {"MLT", "Europe", "Malta", "2020-03-11", 6., 1., "", "", "", "", 13.589, 
  2.265, "", "", "", "", "", "", "", "", "", "", "", "", "", 162., 853., 
  1.932, 0.367, 89., 0.202, "", "", "tests performed", "", "", "", "", "", 
  "", "", "", "", 27.78, 441539., 1454.037, 42.4, 19.426, 11.324, 36513.323, 
  0.2, 168.711, 8.83, 20.9, 30.2, "", 4.485, 82.53, 0.895}, 
 {"MLT", "Europe", "Malta", "2020-03-12", 6., 0., 0.857, "", "", 0., 13.589, 
  0., 1.941, "", "", 0., "", "", "", "", "", "", "", "", "", 188., 1041., 
  2.358, 0.426, 111., 0.251, 0.008, 129.5, "tests performed", "", "", "", "", 
  "", "", "", "", "", 33.33, 441539., 1454.037, 42.4, 19.426, 11.324, 
  36513.323, 0.2, 168.711, 8.83, 20.9, 30.2, "", 4.485, 82.53, 0.895}, 
 {"MLT", "Europe", "Malta", "2020-03-13", 12., 6., 1.714, "", "", 0., 27.178, 
  13.589, 3.883, "", "", 0., "", "", "", "", "", "", "", "", "", 148., 1189., 
  2.693, 0.335, 123., 0.279, 0.014, 71.8, "tests performed", "", "", "", "", 
  "", "", "", "", "", 57.41, 441539., 1454.037, 42.4, 19.426, 11.324, 
  36513.323, 0.2, 168.711, 8.83, 20.9, 30.2, "", 4.485, 82.53, 0.895}, 
 {"MLT", "Europe", "Malta", "2020-03-14", 18., 6., 2.143, "", "", 0., 40.767, 
  13.589, 4.853, "", "", 0., "", "", "", "", "", "", "", "", "", 154., 1343., 
  3.042, 0.349, 131., 0.297, 0.016, 61.1, "tests performed", "", "", "", "", 
  "", "", "", "", "", 57.41, 441539., 1454.037, 42.4, 19.426, 11.324, 
  36513.323, 0.2, 168.711, 8.83, 20.9, 30.2, "", 4.485, 82.53, 0.895}, 
 {"MLT", "Europe", "Malta", "2020-03-15", 21., 3., 2.571, "", "", 0., 47.561, 
  6.794, 5.824, "", "", 0., "", "", "", "", "", "", "", 6.007, 13.604, 130., 
  1473., 3.336, 0.294, 133., 0.301, 0.019, 51.7, "tests performed", "", "", 
  "", "", "", "", "", "", "", 57.41, 441539., 1454.037, 42.4, 19.426, 11.324, 
  36513.323, 0.2, 168.711, 8.83, 20.9, 30.2, "", 4.485, 82.53, 0.895}, 
 {"MLT", "Europe", "Malta", "2020-03-16", 30., 9., 3.857, "", "", 0., 67.944, 
  20.383, 8.736, "", "", 0., "", "", "", "", "", "", "", "", "", 141., 1614., 
  3.655, 0.319, 141., 0.319, 0.027, 36.6, "tests performed", "", "", "", "", 
  "", "", "", "", "", 57.41, 441539., 1454.037, 42.4, 19.426, 11.324, 
  36513.323, 0.2, 168.711, 8.83, 20.9, 30.2, "", 4.485, 82.53, 0.895}, 
 {"MLT", "Europe", "Malta", "2020-03-17", 38., 8., 4.714, "", "", 0., 86.063, 
  18.118, 10.677, "", "", 0., "", "", "", "", "", "", "", "", "", 160., 
  1774., 4.018, 0.362, 155., 0.351, 0.03, 32.9, "tests performed", "", "", 
  "", "", "", "", "", "", "", 57.41, 441539., 1454.037, 42.4, 19.426, 11.324, 
  36513.323, 0.2, 168.711, 8.83, 20.9, 30.2, "", 4.485, 82.53, 0.895}, 
 {"MLT", "Europe", "Malta", "2020-03-18", 38., 0., 4.571, "", "", 0., 86.063, 
  0., 10.353, "", "", 0., "", "", "", "", "", "", "", "", "", 302., 2076., 
  4.702, 0.684, 175., 0.396, 0.026, 38.3, "tests performed", "", "", "", "", 
  "", "", "", "", "", 62.96, 441539., 1454.037, 42.4, 19.426, 11.324, 
  36513.323, 0.2, 168.711, 8.83, 20.9, 30.2, "", 4.485, 82.53, 0.895}, 
 {"MLT", "Europe", "Malta", "2020-03-19", 53., 15., 6.714, "", "", 0., 
  120.035, 33.972, 15.207, "", "", 0., "", "", "", "", "", "", "", "", "", 
  276., 2352., 5.327, 0.625, 187., 0.424, 0.036, 27.9, "tests performed", "", 
  "", "", "", "", "", "", "", "", 62.96, 441539., 1454.037, 42.4, 19.426, 
  11.324, 36513.323, 0.2, 168.711, 8.83, 20.9, 30.2, "", 4.485, 82.53, 
  0.895}, {"MLT", "Europe", "Malta", "2020-03-20", 64., 11., 7.429, "", "", 
  0., 144.948, 24.913, 16.824, "", "", 0., "", "", "", "", "", "", "", "", 
  "", 259., 2611., 5.913, 0.587, 203., 0.46, 0.037, 27.3, "tests performed", 
  "", "", "", "", "", "", "", "", "", 62.96, 441539., 1454.037, 42.4, 19.426, 
  11.324, 36513.323, 0.2, 168.711, 8.83, 20.9, 30.2, "", 4.485, 82.53, 
  0.895}, {"MLT", "Europe", "Malta", "2020-03-21", 73., 9., 7.857, "", "", 
  0., 165.331, 20.383, 17.795, "", "", 0., "", "", "", "", "", "", "", "", 
  "", 296., 2907., 6.584, 0.67, 223., 0.505, 0.035, 28.4, "tests performed", 
  "", "", "", "", "", "", "", "", "", 65.74, 441539., 1454.037, 42.4, 19.426, 
  11.324, 36513.323, 0.2, 168.711, 8.83, 20.9, 30.2, "", 4.485, 82.53, 
  0.895}, {"MLT", "Europe", "Malta", "2020-03-22", 90., 17., 9.857, "", "", 
  0., 203.833, 38.502, 22.325, "", "", 0., "", "", "", "", "", "", "", 3.432, 
  7.774, 309., 3216., 7.284, 0.7, 249., 0.564, 0.04, 25.3, "tests performed", 
  "", "", "", "", "", "", "", "", "", 65.74, 441539., 1454.037, 42.4, 19.426, 
  11.324, 36513.323, 0.2, 168.711, 8.83, 20.9, 30.2, "", 4.485, 82.53, 
  0.895}, {"MLT", "Europe", "Malta", "2020-03-23", 107., 17., 11., "", "", 
  0., 242.334, 38.502, 24.913, "", "", 0., "", "", "", "", "", "", "", "", 
  "", 311., 3527., 7.988, 0.704, 273., 0.618, 0.04, 24.8, "tests performed", 
  "", "", "", "", "", "", "", "", "", 69.44, 441539., 1454.037, 42.4, 19.426, 
  11.324, 36513.323, 0.2, 168.711, 8.83, 20.9, 30.2, "", 4.485, 82.53, 
  0.895}, {"MLT", "Europe", "Malta", "2020-03-24", 110., 3., 10.286, "", "", 
  0., 249.129, 6.794, 23.295, "", "", 0., 0.67, "", "", "", "", "", "", "", 
  "", 488., 4015., 9.093, 1.105, 320., 0.725, 0.032, 31.1, "tests performed", 
  "", "", "", "", "", "", "", "", "", 69.44, 441539., 1454.037, 42.4, 19.426, 
  11.324, 36513.323, 0.2, 168.711, 8.83, 20.9, 30.2, "", 4.485, 82.53, 
  0.895}, {"MLT", "Europe", "Malta", "2020-03-25", 129., 19., 13., "", "", 
  0., 292.16, 43.031, 29.442, "", "", 0., 0.7, "", "", "", "", "", "", "", 
  "", 405., 4420., 10.01, 0.917, 335., 0.759, 0.039, 25.8, "tests performed", 
  "", "", "", "", "", "", "", "", "", 69.44, 441539., 1454.037, 42.4, 19.426, 
  11.324, 36513.323, 0.2, 168.711, 8.83, 20.9, 30.2, "", 4.485, 82.53, 
  0.895}, {"MLT", "Europe", "Malta", "2020-03-26", 134., 5., 11.571, "", "", 
  0., 303.484, 11.324, 26.207, "", "", 0., 0.71, "", "", "", "", "", "", "", 
  "", 454., 4874., 11.039, 1.028, 360., 0.815, 0.032, 31.1, 
  "tests performed", "", "", "", "", "", "", "", "", "", 69.44, 441539., 
  1454.037, 42.4, 19.426, 11.324, 36513.323, 0.2, 168.711, 8.83, 20.9, 30.2, 
  "", 4.485, 82.53, 0.895}, {"MLT", "Europe", "Malta", "2020-03-27", 139., 
  5., 10.714, "", "", 0., 314.808, 11.324, 24.266, "", "", 0., 0.74, "", "", 
  "", "", "", "", "", "", 518., 5392., 12.212, 1.173, 397., 0.899, 0.027, 
  37.1, "tests performed", "", "", "", "", "", "", "", "", "", 69.44, 
  441539., 1454.037, 42.4, 19.426, 11.324, 36513.323, 0.2, 168.711, 8.83, 
  20.9, 30.2, "", 4.485, 82.53, 0.895}, {"MLT", "Europe", "Malta", 
  "2020-03-28", 149., 10., 10.857, "", "", 0., 337.456, 22.648, 24.589, "", 
  "", 0., 0.78, "", "", "", "", "", "", "", "", 599., 5991., 13.568, 1.357, 
  441., 0.999, 0.025, 40.6, "tests performed", "", "", "", "", "", "", "", 
  "", "", 81.48, 441539., 1454.037, 42.4, 19.426, 11.324, 36513.323, 0.2, 
  168.711, 8.83, 20.9, 30.2, "", 4.485, 82.53, 0.895}, 
 {"MLT", "Europe", "Malta", "2020-03-29", 151., 2., 8.714, "", "", 0., 
  341.986, 4.53, 19.736, "", "", 0., 0.82, "", "", "", "", "", "", 3.432, 
  7.774, 631., 6622., 14.998, 1.429, 487., 1.103, 0.018, 55.9, 
  "tests performed", "", "", "", "", "", "", "", "", "", 81.48, 441539., 
  1454.037, 42.4, 19.426, 11.324, 36513.323, 0.2, 168.711, 8.83, 20.9, 30.2, 
  "", 4.485, 82.53, 0.895}, {"MLT", "Europe", "Malta", "2020-03-30", 156., 
  5., 7., "", "", 0., 353.31, 11.324, 15.854, "", "", 0., 0.88, "", "", "", 
  "", "", "", "", "", 564., 7186., 16.275, 1.277, 523., 1.184, 0.013, 74.7, 
  "tests performed", "", "", "", "", "", "", "", "", "", 81.48, 441539., 
  1454.037, 42.4, 19.426, 11.324, 36513.323, 0.2, 168.711, 8.83, 20.9, 30.2, 
  "", 4.485, 82.53, 0.895}, {"MLT", "Europe", "Malta", "2020-03-31", 169., 
  13., 8.429, "", "", 0., 382.752, 29.442, 19.089, "", "", 0., 0.95, "", "", 
  "", "", "", "", "", "", 625., 7811., 17.69, 1.416, 542., 1.228, 0.016, 
  64.3, "tests performed", "", "", "", "", "", "", "", "", "", 81.48, 
  441539., 1454.037, 42.4, 19.426, 11.324, 36513.323, 0.2, 168.711, 8.83, 
  20.9, 30.2, "", 4.485, 82.53, 0.895}, {"MLT", "Europe", "Malta", 
  "2020-04-01", 188., 19., 8.429, "", "", 0., 425.783, 43.031, 19.089, "", 
  "", 0., 1.04, "", "", "", "", "", "", "", "", 737., 8548., 19.36, 1.669, 
  590., 1.336, 0.014, 70., "tests performed", "", "", "", "", "", "", "", "", 
  "", 81.48, 441539., 1454.037, 42.4, 19.426, 11.324, 36513.323, 0.2, 
  168.711, 8.83, 20.9, 30.2, "", 4.485, 82.53, 0.895}, 
 {"MLT", "Europe", "Malta", "2020-04-02", 196., 8., 8.857, "", "", 0., 
  443.902, 18.118, 20.06, "", "", 0., 1.07, "", "", "", "", "", "", "", "", 
  747., 9295., 21.051, 1.692, 632., 1.431, 0.014, 71.4, "tests performed", 
  "", "", "", "", "", "", "", "", "", 81.48, 441539., 1454.037, 42.4, 19.426, 
  11.324, 36513.323, 0.2, 168.711, 8.83, 20.9, 30.2, "", 4.485, 82.53, 
  0.895}, {"MLT", "Europe", "Malta", "2020-04-03", 202., 6., 9., "", "", 0., 
  457.491, 13.589, 20.383, "", "", 0., 1.13, "", "", "", "", "", "", "", "", 
  660., 9955., 22.546, 1.495, 652., 1.477, 0.014, 72.4, "tests performed", 
  "", "", "", "", "", "", "", "", "", 87.04, 441539., 1454.037, 42.4, 19.426, 
  11.324, 36513.323, 0.2, 168.711, 8.83, 20.9, 30.2, "", 4.485, 82.53, 
  0.895}, {"MLT", "Europe", "Malta", "2020-04-04", 213., 11., 9.143, "", "", 
  0., 482.404, 24.913, 20.707, "", "", 0., 1.22, "", "", "", "", "", "", "", 
  "", 654., 10609., 24.027, 1.481, 660., 1.495, 0.014, 72.2, 
  "tests performed", "", "", "", "", "", "", "", "", "", 87.04, 441539., 
  1454.037, 42.4, 19.426, 11.324, 36513.323, 0.2, 168.711, 8.83, 20.9, 30.2, 
  "", 4.485, 82.53, 0.895}, {"MLT", "Europe", "Malta", "2020-04-05", 227., 
  14., 10.857, "", "", 0., 514.111, 31.707, 24.589, "", "", 0., 1.32, "", "", 
  "", "", "", "", 6.007, 13.604, 555., 11164., 25.284, 1.257, 649., 1.47, 
  0.017, 59.8, "tests performed", "", "", "", "", "", "", "", "", "", 87.04, 
  441539., 1454.037, 42.4, 19.426, 11.324, 36513.323, 0.2, 168.711, 8.83, 
  20.9, 30.2, "", 4.485, 82.53, 0.895}, {"MLT", "Europe", "Malta", 
  "2020-04-06", 241., 14., 12.143, "", "", 0., 545.818, 31.707, 27.501, "", 
  "", 0., 1.39, "", "", "", "", "", "", "", "", 817., 11981., 27.135, 1.85, 
  685., 1.551, 0.018, 56.4, "tests performed", "", "", "", "", "", "", "", 
  "", "", 87.04, 441539., 1454.037, 42.4, 19.426, 11.324, 36513.323, 0.2, 
  168.711, 8.83, 20.9, 30.2, "", 4.485, 82.53, 0.895}, 
 {"MLT", "Europe", "Malta", "2020-04-07", 293., 52., 17.714, "", "", 0., 
  663.588, 117.77, 40.119, "", "", 0., 1.45, "", "", "", "", "", "", "", "", 
  991., 12972., 29.379, 2.244, 737., 1.669, 0.024, 41.6, "tests performed", 
  "", "", "", "", "", "", "", "", "", 87.04, 441539., 1454.037, 42.4, 19.426, 
  11.324, 36513.323, 0.2, 168.711, 8.83, 20.9, 30.2, "", 4.485, 82.53, 
  0.895}, {"MLT", "Europe", "Malta", "2020-04-08", 299., 6., 15.857, 1., 1., 
  0.143, 677.177, 13.589, 35.913, 2.265, 2.265, 0.324, 1.33, "", "", "", "", 
  "", "", "", "", 1001., 13973., 31.646, 2.267, 775., 1.755, 0.02, 48.9, 
  "tests performed", "", "", "", "", "", "", "", "", "", 87.04, 441539., 
  1454.037, 42.4, 19.426, 11.324, 36513.323, 0.2, 168.711, 8.83, 20.9, 30.2, 
  "", 4.485, 82.53, 0.895}, {"MLT", "Europe", "Malta", "2020-04-09", 337., 
  38., 20.143, 2., 1., 0.286, 763.239, 86.063, 45.62, 4.53, 2.265, 0.647, 
  1.27, "", "", "", "", "", "", "", "", 995., 14968., 33.9, 2.253, 810., 
  1.834, 0.025, 40.2, "tests performed", "", "", "", "", "", "", "", "", "", 
  87.04, 441539., 1454.037, 42.4, 19.426, 11.324, 36513.323, 0.2, 168.711, 
  8.83, 20.9, 30.2, "", 4.485, 82.53, 0.895}, 
 {"MLT", "Europe", "Malta", "2020-04-10", 350., 13., 21.143, 2., 0., 0.286, 
  792.682, 29.442, 47.884, 4.53, 0., 0.647, 1.15, "", "", "", "", "", "", "", 
  "", 1200., 16168., 36.617, 2.718, 888., 2.011, 0.024, 42., 
  "tests performed", "", "", "", "", "", "", "", "", "", 87.04, 441539., 
  1454.037, 42.4, 19.426, 11.324, 36513.323, 0.2, 168.711, 8.83, 20.9, 30.2, 
  "", 4.485, 82.53, 0.895}, {"MLT", "Europe", "Malta", "2020-04-11", 370., 
  20., 22.429, 3., 1., 0.429, 837.978, 45.296, 50.796, 6.794, 2.265, 0.971, 
  1.04, "", "", "", "", "", "", "", "", 1024., 17192., 38.937, 2.319, 940., 
  2.129, 0.024, 41.9, "tests performed", "", "", "", "", "", "", "", "", "", 
  87.04, 441539., 1454.037, 42.4, 19.426, 11.324, 36513.323, 0.2, 168.711, 
  8.83, 20.9, 30.2, "", 4.485, 82.53, 0.895}, 
 {"MLT", "Europe", "Malta", "2020-04-12", 378., 8., 21.571, 3., 0., 0.429, 
  856.097, 18.118, 48.855, 6.794, 0., 0.971, 0.91, "", "", "", "", "", "", 
  12.013, 27.207, 948., 18140., 41.084, 2.147, 997., 2.258, 0.022, 46.2, 
  "tests performed", "", "", "", "", "", "", "", "", "", 87.04, 441539., 
  1454.037, 42.4, 19.426, 11.324, 36513.323, 0.2, 168.711, 8.83, 20.9, 30.2, 
  "", 4.485, 82.53, 0.895}, {"MLT", "Europe", "Malta", "2020-04-13", 384., 
  6., 20.429, 3., 0., 0.429, 869.685, 13.589, 46.267, 6.794, 0., 0.971, 0.81, 
  "", "", "", "", "", "", "", "", 1047., 19187., 43.455, 2.371, 1029., 2.33, 
  0.02, 50.4, "tests performed", "", "", "", "", "", "", "", "", "", 87.04, 
  441539., 1454.037, 42.4, 19.426, 11.324, 36513.323, 0.2, 168.711, 8.83, 
  20.9, 30.2, "", 4.485, 82.53, 0.895}, {"MLT", "Europe", "Malta", 
  "2020-04-14", 393., 9., 14.286, 3., 0., 0.429, 890.069, 20.383, 32.354, 
  6.794, 0., 0.971, 0.72, "", "", "", "", "", "", "", "", 1062., 20249., 
  45.86, 2.405, 1040., 2.355, 0.014, 72.8, "tests performed", "", "", "", "", 
  "", "", "", "", "", 87.04, 441539., 1454.037, 42.4, 19.426, 11.324, 
  36513.323, 0.2, 168.711, 8.83, 20.9, 30.2, "", 4.485, 82.53, 0.895}, 
 {"MLT", "Europe", "Malta", "2020-04-15", 399., 6., 14.286, 3., 0., 0.286, 
  903.657, 13.589, 32.354, 6.794, 0., 0.647, 0.69, "", "", "", "", "", "", 
  "", "", 1029., 21278., 48.191, 2.33, 1044., 2.364, 0.014, 73.1, 
  "tests performed", "", "", "", "", "", "", "", "", "", 87.04, 441539., 
  1454.037, 42.4, 19.426, 11.324, 36513.323, 0.2, 168.711, 8.83, 20.9, 30.2, 
  "", 4.485, 82.53, 0.895}, {"MLT", "Europe", "Malta", "2020-04-16", 412., 
  13., 10.714, 3., 0., 0.143, 933.1, 29.442, 24.266, 6.794, 0., 0.324, 0.67, 
  "", "", "", "", "", "", "", "", 1076., 22354., 50.627, 2.437, 1055., 2.389, 
  0.01, 98.5, "tests performed", "", "", "", "", "", "", "", "", "", 87.04, 
  441539., 1454.037, 42.4, 19.426, 11.324, 36513.323, 0.2, 168.711, 8.83, 
  20.9, 30.2, "", 4.485, 82.53, 0.895}, {"MLT", "Europe", "Malta", 
  "2020-04-17", 422., 10., 10.286, 3., 0., 0.143, 955.748, 22.648, 23.295, 
  6.794, 0., 0.324, 0.65, "", "", "", "", "", "", "", "", 979., 23333., 
  52.845, 2.217, 1024., 2.319, 0.01, 99.6, "tests performed", "", "", "", "", 
  "", "", "", "", "", 87.04, 441539., 1454.037, 42.4, 19.426, 11.324, 
  36513.323, 0.2, 168.711, 8.83, 20.9, 30.2, "", 4.485, 82.53, 0.895}, 
 {"MLT", "Europe", "Malta", "2020-04-18", 426., 4., 8., 3., 0., 0., 964.807, 
  9.059, 18.118, 6.794, 0., 0., 0.6, "", "", "", "", "", "", "", "", 783., 
  24116., 54.618, 1.773, 989., 2.24, 0.008, 123.6, "tests performed", "", "", 
  "", "", "", "", "", "", "", 87.04, 441539., 1454.037, 42.4, 19.426, 11.324, 
  36513.323, 0.2, 168.711, 8.83, 20.9, 30.2, "", 4.485, 82.53, 0.895}, 
 {"MLT", "Europe", "Malta", "2020-04-19", 427., 1., 7., 3., 0., 0., 967.072, 
  2.265, 15.854, 6.794, 0., 0., 0.56, "", "", "", "", "", "", 1.716, 3.887, 
  572., 24688., 55.914, 1.295, 935., 2.118, 0.007, 133.6, "tests performed", 
  "", "", "", "", "", "", "", "", "", 87.04, 441539., 1454.037, 42.4, 19.426, 
  11.324, 36513.323, 0.2, 168.711, 8.83, 20.9, 30.2, "", 4.485, 82.53, 
  0.895}, {"MLT", "Europe", "Malta", "2020-04-20", 431., 4., 6.714, 3., 0., 
  0., 976.131, 9.059, 15.207, 6.794, 0., 0., 0.55, "", "", "", "", "", "", 
  "", "", 705., 25393., 57.51, 1.597, 887., 2.009, 0.008, 132.1, 
  "tests performed", "", "", "", "", "", "", "", "", "", 87.04, 441539., 
  1454.037, 42.4, 19.426, 11.324, 36513.323, 0.2, 168.711, 8.83, 20.9, 30.2, 
  "", 4.485, 82.53, 0.895}, {"MLT", "Europe", "Malta", "2020-04-21", 443., 
  12., 7.143, 3., 0., 0., 1003.309, 27.178, 16.177, 6.794, 0., 0., 0.52, "", 
  "", "", "", "", "", "", "", 810., 26203., 59.345, 1.834, 851., 1.927, 
  0.008, 119.1, "tests performed", "", "", "", "", "", "", "", "", "", 87.04, 
  441539., 1454.037, 42.4, 19.426, 11.324, 36513.323, 0.2, 168.711, 8.83, 
  20.9, 30.2, "", 4.485, 82.53, 0.895}, {"MLT", "Europe", "Malta", 
  "2020-04-22", 444., 1., 6.429, 3., 0., 0., 1005.574, 2.265, 14.559, 6.794, 
  0., 0., 0.48, "", "", "", "", "", "", "", "", 640., 26843., 60.794, 1.449, 
  795., 1.801, 0.008, 123.7, "tests performed", "", "", "", "", "", "", "", 
  "", "", 87.04, 441539., 1454.037, 42.4, 19.426, 11.324, 36513.323, 0.2, 
  168.711, 8.83, 20.9, 30.2, "", 4.485, 82.53, 0.895}, 
 {"MLT", "Europe", "Malta", "2020-04-23", 445., 1., 4.714, 3., 0., 0., 
  1007.838, 2.265, 10.677, 6.794, 0., 0., 0.46, "", "", "", "", "", "", "", 
  "", 609., 27452., 62.173, 1.379, 728., 1.649, 0.006, 154.4, 
  "tests performed", "", "", "", "", "", "", "", "", "", 87.04, 441539., 
  1454.037, 42.4, 19.426, 11.324, 36513.323, 0.2, 168.711, 8.83, 20.9, 30.2, 
  "", 4.485, 82.53, 0.895}, {"MLT", "Europe", "Malta", "2020-04-24", 447., 
  2., 3.571, 3., 0., 0., 1012.368, 4.53, 8.089, 6.794, 0., 0., 0.48, "", "", 
  "", "", "", "", "", "", 555., 28007., 63.43, 1.257, 668., 1.513, 0.005, 
  187.1, "tests performed", "", "", "", "", "", "", "", "", "", 87.04, 
  441539., 1454.037, 42.4, 19.426, 11.324, 36513.323, 0.2, 168.711, 8.83, 
  20.9, 30.2, "", 4.485, 82.53, 0.895}, {"MLT", "Europe", "Malta", 
  "2020-04-25", 448., 1., 3.143, 4., 1., 0.143, 1014.633, 2.265, 7.118, 
  9.059, 2.265, 0.324, 0.51, "", "", "", "", "", "", "", "", 614., 28621., 
  64.821, 1.391, 644., 1.459, 0.005, 204.9, "tests performed", "", "", "", 
  "", "", "", "", "", "", 87.04, 441539., 1454.037, 42.4, 19.426, 11.324, 
  36513.323, 0.2, 168.711, 8.83, 20.9, 30.2, "", 4.485, 82.53, 0.895}, 
 {"MLT", "Europe", "Malta", "2020-04-26", 448., 0., 3., 4., 0., 0.143, 
  1014.633, 0., 6.794, 9.059, 0., 0.324, 0.55, "", "", "", "", "", "", 0., 
  0., 698., 29319., 66.402, 1.581, 662., 1.499, 0.005, 220.7, 
  "tests performed", "", "", "", "", "", "", "", "", "", 87.04, 441539., 
  1454.037, 42.4, 19.426, 11.324, 36513.323, 0.2, 168.711, 8.83, 20.9, 30.2, 
  "", 4.485, 82.53, 0.895}, {"MLT", "Europe", "Malta", "2020-04-27", 450., 
  2., 2.714, 4., 0., 0.143, 1019.163, 4.53, 6.147, 9.059, 0., 0.324, 0.63, 
  "", "", "", "", "", "", "", "", 1068., 30387., 68.821, 2.419, 713., 1.615, 
  0.004, 262.7, "tests performed", "", "", "", "", "", "", "", "", "", 87.04, 
  441539., 1454.037, 42.4, 19.426, 11.324, 36513.323, 0.2, 168.711, 8.83, 
  20.9, 30.2, "", 4.485, 82.53, 0.895}, {"MLT", "Europe", "Malta", 
  "2020-04-28", 458., 8., 2.143, 4., 0., 0.143, 1037.281, 18.118, 4.853, 
  9.059, 0., 0.324, 0.7, "", "", "", "", "", "", "", "", 1207., 31594., 
  71.554, 2.734, 770., 1.744, 0.003, 359.3, "tests performed", "", "", "", 
  "", "", "", "", "", "", 87.04, 441539., 1454.037, 42.4, 19.426, 11.324, 
  36513.323, 0.2, 168.711, 8.83, 20.9, 30.2, "", 4.485, 82.53, 0.895}, 
 {"MLT", "Europe", "Malta", "2020-04-29", 463., 5., 2.714, 4., 0., 0.143, 
  1048.605, 11.324, 6.147, 9.059, 0., 0.324, 0.72, "", "", "", "", "", "", 
  "", "", 1243., 32837., 74.369, 2.815, 856., 1.939, 0.003, 315.4, 
  "tests performed", "", "", "", "", "", "", "", "", "", 87.04, 441539., 
  1454.037, 42.4, 19.426, 11.324, 36513.323, 0.2, 168.711, 8.83, 20.9, 30.2, 
  "", 4.485, 82.53, 0.895}, {"MLT", "Europe", "Malta", "2020-04-30", 465., 
  2., 2.857, 4., 0., 0.143, 1053.135, 4.53, 6.471, 9.059, 0., 0.324, 0.72, 
  "", "", "", "", "", "", "", "", 1181., 34018., 77.044, 2.675, 938., 2.124, 
  0.003, 328.3, "tests performed", "", "", "", "", "", "", "", "", "", 87.04, 
  441539., 1454.037, 42.4, 19.426, 11.324, 36513.323, 0.2, 168.711, 8.83, 
  20.9, 30.2, "", 4.485, 82.53, 0.895}, {"MLT", "Europe", "Malta", 
  "2020-05-01", 467., 2., 2.857, 4., 0., 0.143, 1057.664, 4.53, 6.471, 9.059, 
  0., 0.324, 0.76, "", "", "", "", "", "", "", "", 1008., 35026., 79.327, 
  2.283, 1003., 2.272, 0.003, 351.1, "tests performed", "", "", "", "", "", 
  "", "", "", "", 87.04, 441539., 1454.037, 42.4, 19.426, 11.324, 36513.323, 
  0.2, 168.711, 8.83, 20.9, 30.2, "", 4.485, 82.53, 0.895}, 
 {"MLT", "Europe", "Malta", "2020-05-02", 468., 1., 2.857, 4., 0., 0., 
  1059.929, 2.265, 6.471, 9.059, 0., 0., 0.82, "", "", "", "", "", "", "", 
  "", 1070., 36096., 81.75, 2.423, 1068., 2.419, 0.003, 373.8, 
  "tests performed", "", "", "", "", "", "", "", "", "", 87.04, 441539., 
  1454.037, 42.4, 19.426, 11.324, 36513.323, 0.2, 168.711, 8.83, 20.9, 30.2, 
  "", 4.485, 82.53, 0.895}, {"MLT", "Europe", "Malta", "2020-05-03", 477., 
  9., 4.143, 4., 0., 0., 1080.312, 20.383, 9.383, 9.059, 0., 0., 0.9, "", "", 
  "", "", "", "", 0.858, 1.943, 731., 36827., 83.406, 1.656, 1073., 2.43, 
  0.004, 259., "tests performed", "", "", "", "", "", "", "", "", "", 87.04, 
  441539., 1454.037, 42.4, 19.426, 11.324, 36513.323, 0.2, 168.711, 8.83, 
  20.9, 30.2, "", 4.485, 82.53, 0.895}, {"MLT", "Europe", "Malta", 
  "2020-05-04", 480., 3., 4.286, 4., 0., 0., 1087.107, 6.794, 9.706, 9.059, 
  0., 0., 0.88, "", "", "", "", "", "", "", "", 1214., 38041., 86.155, 2.749, 
  1093., 2.475, 0.004, 255., "tests performed", "", "", "", "", "", "", "", 
  "", "", 87.04, 441539., 1454.037, 42.4, 19.426, 11.324, 36513.323, 0.2, 
  168.711, 8.83, 20.9, 30.2, "", 4.485, 82.53, 0.895}, 
 {"MLT", "Europe", "Malta", "2020-05-05", 482., 2., 3.429, 5., 1., 0.143, 
  1091.636, 4.53, 7.765, 11.324, 2.265, 0.324, 0.85, "", "", "", "", "", "", 
  "", "", 1394., 39435., 89.313, 3.157, 1120., 2.537, 0.003, 326.6, 
  "tests performed", "", "", "", "", "", "", "", "", "", 87.04, 441539., 
  1454.037, 42.4, 19.426, 11.324, 36513.323, 0.2, 168.711, 8.83, 20.9, 30.2, 
  "", 4.485, 82.53, 0.895}, {"MLT", "Europe", "Malta", "2020-05-06", 484., 
  2., 3., 5., 0., 0.143, 1096.166, 4.53, 6.794, 11.324, 0., 0.324, 0.87, "", 
  "", "", "", "", "", "", "", 1009., 40444., 91.598, 2.285, 1087., 2.462, 
  0.003, 362.3, "tests performed", "", "", "", "", "", "", "", "", "", 87.04, 
  441539., 1454.037, 42.4, 19.426, 11.324, 36513.323, 0.2, 168.711, 8.83, 
  20.9, 30.2, "", 4.485, 82.53, 0.895}, {"MLT", "Europe", "Malta", 
  "2020-05-07", 486., 2., 3., 5., 0., 0.143, 1100.696, 4.53, 6.794, 11.324, 
  0., 0.324, 0.91, "", "", "", "", "", "", "", "", 1135., 41579., 94.168, 
  2.571, 1080., 2.446, 0.003, 360., "tests performed", "", "", "", "", "", 
  "", "", "", "", 87.04, 441539., 1454.037, 42.4, 19.426, 11.324, 36513.323, 
  0.2, 168.711, 8.83, 20.9, 30.2, "", 4.485, 82.53, 0.895}, 
 {"MLT", "Europe", "Malta", "2020-05-08", 489., 3., 3.143, 5., 0., 0.143, 
  1107.49, 6.794, 7.118, 11.324, 0., 0.324, 1.01, "", "", "", "", "", "", "", 
  "", 1005., 42584., 96.444, 2.276, 1080., 2.446, 0.003, 343.6, 
  "tests performed", "", "", "", "", "", "", "", "", "", 87.04, 441539., 
  1454.037, 42.4, 19.426, 11.324, 36513.323, 0.2, 168.711, 8.83, 20.9, 30.2, 
  "", 4.485, 82.53, 0.895}, {"MLT", "Europe", "Malta", "2020-05-09", 490., 
  1., 3.143, 5., 0., 0.143, 1109.755, 2.265, 7.118, 11.324, 0., 0.324, 1.1, 
  "", "", "", "", "", "", "", "", 1107., 43691., 98.952, 2.507, 1085., 2.457, 
  0.003, 345.2, "tests performed", "", "", "", "", "", "", "", "", "", 87.04, 
  441539., 1454.037, 42.4, 19.426, 11.324, 36513.323, 0.2, 168.711, 8.83, 
  20.9, 30.2, "", 4.485, 82.53, 0.895}, {"MLT", "Europe", "Malta", 
  "2020-05-10", 496., 6., 2.714, 5., 0., 0.143, 1123.344, 13.589, 6.147, 
  11.324, 0., 0.324, 1.24, "", "", "", "", "", "", 0.858, 1.943, 775., 
  44466., 100.707, 1.755, 1091., 2.471, 0.002, 402., "tests performed", "", 
  "", "", "", "", "", "", "", "", 87.04, 441539., 1454.037, 42.4, 19.426, 
  11.324, 36513.323, 0.2, 168.711, 8.83, 20.9, 30.2, "", 4.485, 82.53, 
  0.895}, {"MLT", "Europe", "Malta", "2020-05-11", 503., 7., 3.286, 5., 0., 
  0.143, 1139.197, 15.854, 7.442, 11.324, 0., 0.324, 1.33, "", "", "", "", 
  "", "", "", "", 1238., 45704., 103.511, 2.804, 1095., 2.48, 0.003, 333.2, 
  "tests performed", "", "", "", "", "", "", "", "", "", 87.04, 441539., 
  1454.037, 42.4, 19.426, 11.324, 36513.323, 0.2, 168.711, 8.83, 20.9, 30.2, 
  "", 4.485, 82.53, 0.895}, {"MLT", "Europe", "Malta", "2020-05-12", 506., 
  3., 3.429, 5., 0., 0., 1145.992, 6.794, 7.765, 11.324, 0., 0., 1.35, "", 
  "", "", "", "", "", "", "", 1132., 46836., 106.074, 2.564, 1057., 2.394, 
  0.003, 308.3, "tests performed", "", "", "", "", "", "", "", "", "", 87.04, 
  441539., 1454.037, 42.4, 19.426, 11.324, 36513.323, 0.2, 168.711, 8.83, 
  20.9, 30.2, "", 4.485, 82.53, 0.895}, {"MLT", "Europe", "Malta", 
  "2020-05-13", 508., 2., 3.429, 6., 1., 0.143, 1150.521, 4.53, 7.765, 
  13.589, 2.265, 0.324, 1.43, "", "", "", "", "", "", "", "", 1316., 48152., 
  109.055, 2.98, 1101., 2.494, 0.003, 321.1, "tests performed", "", "", "", 
  "", "", "", "", "", "", 87.04, 441539., 1454.037, 42.4, 19.426, 11.324, 
  36513.323, 0.2, 168.711, 8.83, 20.9, 30.2, "", 4.485, 82.53, 0.895}, 
 {"MLT", "Europe", "Malta", "2020-05-14", 522., 14., 5.143, 6., 0., 0.143, 
  1182.229, 31.707, 11.648, 13.589, 0., 0.324, 1.57, "", "", "", "", "", "", 
  "", "", 1495., 49647., 112.441, 3.386, 1153., 2.611, 0.004, 224.2, 
  "tests performed", "", "", "", "", "", "", "", "", "", 87.04, 441539., 
  1454.037, 42.4, 19.426, 11.324, 36513.323, 0.2, 168.711, 8.83, 20.9, 30.2, 
  "", 4.485, 82.53, 0.895}, {"MLT", "Europe", "Malta", "2020-05-15", 532., 
  10., 6.143, 6., 0., 0.143, 1204.877, 22.648, 13.912, 13.589, 0., 0.324, 
  1.58, "", "", "", "", "", "", "", "", 1719., 51366., 116.334, 3.893, 1255., 
  2.842, 0.005, 204.3, "tests performed", "", "", "", "", "", "", "", "", "", 
  87.04, 441539., 1454.037, 42.4, 19.426, 11.324, 36513.323, 0.2, 168.711, 
  8.83, 20.9, 30.2, "", 4.485, 82.53, 0.895}, 
 {"MLT", "Europe", "Malta", "2020-05-16", 546., 14., 8., 6., 0., 0.143, 
  1236.584, 31.707, 18.118, 13.589, 0., 0.324, 1.54, "", "", "", "", "", "", 
  "", "", 1425., 52791., 119.561, 3.227, 1300., 2.944, 0.006, 162.5, 
  "tests performed", "", "", "", "", "", "", "", "", "", 87.04, 441539., 
  1454.037, 42.4, 19.426, 11.324, 36513.323, 0.2, 168.711, 8.83, 20.9, 30.2, 
  "", 4.485, 82.53, 0.895}, {"MLT", "Europe", "Malta", "2020-05-17", 553., 
  7., 8.143, 6., 0., 0.143, 1252.437, 15.854, 18.442, 13.589, 0., 0.324, 
  1.43, "", "", "", "", "", "", 0.858, 1.943, 1011., 53802., 121.851, 2.29, 
  1334., 3.021, 0.006, 163.8, "tests performed", "", "", "", "", "", "", "", 
  "", "", 87.04, 441539., 1454.037, 42.4, 19.426, 11.324, 36513.323, 0.2, 
  168.711, 8.83, 20.9, 30.2, "", 4.485, 82.53, 0.895}, 
 {"MLT", "Europe", "Malta", "2020-05-18", 558., 5., 7.857, 6., 0., 0.143, 
  1263.762, 11.324, 17.795, 13.589, 0., 0.324, 1.34, "", "", "", "", "", "", 
  "", "", 1514., 55316., 125.28, 3.429, 1373., 3.11, 0.006, 174.7, 
  "tests performed", "", "", "", "", "", "", "", "", "", 87.04, 441539., 
  1454.037, 42.4, 19.426, 11.324, 36513.323, 0.2, 168.711, 8.83, 20.9, 30.2, 
  "", 4.485, 82.53, 0.895}, {"MLT", "Europe", "Malta", "2020-05-19", 569., 
  11., 9., 6., 0., 0.143, 1288.674, 24.913, 20.383, 13.589, 0., 0.324, 1.29, 
  "", "", "", "", "", "", "", "", 1661., 56977., 129.042, 3.762, 1449., 
  3.282, 0.006, 161., "tests performed", "", "", "", "", "", "", "", "", "", 
  87.04, 441539., 1454.037, 42.4, 19.426, 11.324, 36513.323, 0.2, 168.711, 
  8.83, 20.9, 30.2, "", 4.485, 82.53, 0.895}, 
 {"MLT", "Europe", "Malta", "2020-05-20", 584., 15., 10.857, 6., 0., 0., 
  1322.646, 33.972, 24.589, 13.589, 0., 0., 1.21, "", "", "", "", "", "", "", 
  "", 1367., 58344., 132.138, 3.096, 1456., 3.298, 0.007, 134.1, 
  "tests performed", "", "", "", "", "", "", "", "", "", 87.04, 441539., 
  1454.037, 42.4, 19.426, 11.324, 36513.323, 0.2, 168.711, 8.83, 20.9, 30.2, 
  "", 4.485, 82.53, 0.895}, {"MLT", "Europe", "Malta", "2020-05-21", 599., 
  15., 11., 6., 0., 0., 1356.619, 33.972, 24.913, 13.589, 0., 0., 1.08, "", 
  "", "", "", "", "", "", "", 1546., 59890., 135.639, 3.501, 1463., 3.313, 
  0.008, 133., "tests performed", "", "", "", "", "", "", "", "", "", 87.04, 
  441539., 1454.037, 42.4, 19.426, 11.324, 36513.323, 0.2, 168.711, 8.83, 
  20.9, 30.2, "", 4.485, 82.53, 0.895}, {"MLT", "Europe", "Malta", 
  "2020-05-22", 600., 1., 9.714, 6., 0., 0., 1358.883, 2.265, 22.001, 13.589, 
  0., 0., 0.93, "", "", "", "", "", "", "", "", 1717., 61607., 139.528, 
  3.889, 1463., 3.313, 0.007, 150.6, "tests performed", "", "", "", "", "", 
  "", "", "", "", 83.33, 441539., 1454.037, 42.4, 19.426, 11.324, 36513.323, 
  0.2, 168.711, 8.83, 20.9, 30.2, "", 4.485, 82.53, 0.895}, 
 {"MLT", "Europe", "Malta", "2020-05-23", 609., 9., 9., 6., 0., 0., 1379.267, 
  20.383, 20.383, 13.589, 0., 0., 0.82, "", "", "", "", "", "", "", "", 
  1286., 62893., 142.44, 2.913, 1443., 3.268, 0.006, 160.3, 
  "tests performed", "", "", "", "", "", "", "", "", "", 83.33, 441539., 
  1454.037, 42.4, 19.426, 11.324, 36513.323, 0.2, 168.711, 8.83, 20.9, 30.2, 
  "", 4.485, 82.53, 0.895}, {"MLT", "Europe", "Malta", "2020-05-24", 610., 
  1., 8.143, 6., 0., 0., 1381.531, 2.265, 18.442, 13.589, 0., 0., 0.7, "", 
  "", "", "", "", "", 3.432, 7.774, 816., 63709., 144.288, 1.848, 1415., 
  3.205, 0.006, 173.8, "tests performed", "", "", "", "", "", "", "", "", "", 
  83.33, 441539., 1454.037, 42.4, 19.426, 11.324, 36513.323, 0.2, 168.711, 
  8.83, 20.9, 30.2, "", 4.485, 82.53, 0.895}, 
 {"MLT", "Europe", "Malta", "2020-05-25", 611., 1., 7.571, 6., 0., 0., 
  1383.796, 2.265, 17.148, 13.589, 0., 0., 0.6, "", "", "", "", "", "", "", 
  "", 1467., 65176., 147.611, 3.322, 1409., 3.191, 0.005, 186.1, 
  "tests performed", "", "", "", "", "", "", "", "", "", 83.33, 441539., 
  1454.037, 42.4, 19.426, 11.324, 36513.323, 0.2, 168.711, 8.83, 20.9, 30.2, 
  "", 4.485, 82.53, 0.895}, {"MLT", "Europe", "Malta", "2020-05-26", 611., 
  0., 6., 6., 0., 0., 1383.796, 0., 13.589, 13.589, 0., 0., 0.51, "", "", "", 
  "", "", "", "", "", 1248., 66424., 150.437, 2.826, 1350., 3.057, 0.004, 
  225., "tests performed", "", "", "", "", "", "", "", "", "", 83.33, 
  441539., 1454.037, 42.4, 19.426, 11.324, 36513.323, 0.2, 168.711, 8.83, 
  20.9, 30.2, "", 4.485, 82.53, 0.895}, {"MLT", "Europe", "Malta", 
  "2020-05-27", 612., 1., 4., 7., 1., 0.143, 1386.061, 2.265, 9.059, 15.854, 
  2.265, 0.324, 0.47, "", "", "", "", "", "", "", "", 1224., 67648., 153.21, 
  2.772, 1329., 3.01, 0.003, 332.2, "tests performed", "", "", "", "", "", 
  "", "", "", "", 83.33, 441539., 1454.037, 42.4, 19.426, 11.324, 36513.323, 
  0.2, 168.711, 8.83, 20.9, 30.2, "", 4.485, 82.53, 0.895}, 
 {"MLT", "Europe", "Malta", "2020-05-28", 616., 4., 2.429, 7., 0., 0.143, 
  1395.12, 9.059, 5.5, 15.854, 0., 0.324, 0.47, "", "", "", "", "", "", "", 
  "", 1192., 68840., 155.909, 2.7, 1279., 2.897, 0.002, 526.6, 
  "tests performed", "", "", "", "", "", "", "", "", "", 83.33, 441539., 
  1454.037, 42.4, 19.426, 11.324, 36513.323, 0.2, 168.711, 8.83, 20.9, 30.2, 
  "", 4.485, 82.53, 0.895}, {"MLT", "Europe", "Malta", "2020-05-29", 616., 
  0., 2.286, 9., 2., 0.429, 1395.12, 0., 5.177, 20.383, 4.53, 0.971, 0.46, 
  "", "", "", "", "", "", "", "", 1367., 70207., 159.005, 3.096, 1229., 
  2.783, 0.002, 537.6, "tests performed", "", "", "", "", "", "", "", "", "", 
  83.33, 441539., 1454.037, 42.4, 19.426, 11.324, 36513.323, 0.2, 168.711, 
  8.83, 20.9, 30.2, "", 4.485, 82.53, 0.895}, 
 {"MLT", "Europe", "Malta", "2020-05-30", 618., 2., 1.286, 9., 0., 0.429, 
  1399.65, 4.53, 2.912, 20.383, 0., 0.971, 0.48, "", "", "", "", "", "", "", 
  "", 985., 71192., 161.236, 2.231, 1186., 2.686, 0.001, 922.2, 
  "tests performed", "", "", "", "", "", "", "", "", "", 83.33, 441539., 
  1454.037, 42.4, 19.426, 11.324, 36513.323, 0.2, 168.711, 8.83, 20.9, 30.2, 
  "", 4.485, 82.53, 0.895}, {"MLT", "Europe", "Malta", "2020-05-31", 618., 
  0., 1.143, 9., 0., 0.429, 1399.65, 0., 2.588, 20.383, 0., 0.971, 0.49, "", 
  "", "", "", "", "", 2.574, 5.83, 593., 71785., 162.579, 1.343, 1154., 
  2.614, 0.001, 1009.6, "tests performed", "", "", "", "", "", "", "", "", 
  "", 83.33, 441539., 1454.037, 42.4, 19.426, 11.324, 36513.323, 0.2, 
  168.711, 8.83, 20.9, 30.2, "", 4.485, 82.53, 0.895}, 
 {"MLT", "Europe", "Malta", "2020-06-01", 619., 1., 1.143, 9., 0., 0.429, 
  1401.915, 2.265, 2.588, 20.383, 0., 0.971, 0.52, "", "", "", "", "", "", 
  "", "", 1015., 72800., 164.878, 2.299, 1089., 2.466, 0.001, 952.8, 
  "tests performed", "", "", "", "", "", "", "", "", "", 83.33, 441539., 
  1454.037, 42.4, 19.426, 11.324, 36513.323, 0.2, 168.711, 8.83, 20.9, 30.2, 
  "", 4.485, 82.53, 0.895}, {"MLT", "Europe", "Malta", "2020-06-02", 620., 
  1., 1.286, 9., 0., 0.429, 1404.179, 2.265, 2.912, 20.383, 0., 0.971, 0.55, 
  "", "", "", "", "", "", "", "", 945., 73745., 167.018, 2.14, 1046., 2.369, 
  0.001, 813.4, "tests performed", "", "", "", "", "", "", "", "", "", 83.33, 
  441539., 1454.037, 42.4, 19.426, 11.324, 36513.323, 0.2, 168.711, 8.83, 
  20.9, 30.2, "", 4.485, 82.53, 0.895}, {"MLT", "Europe", "Malta", 
  "2020-06-03", 622., 2., 1.429, 9., 0., 0.286, 1408.709, 4.53, 3.235, 
  20.383, 0., 0.647, 0.59, "", "", "", "", "", "", "", "", 905., 74650., 
  169.068, 2.05, 1000., 2.265, 0.001, 699.8, "tests performed", "", "", "", 
  "", "", "", "", "", "", 83.33, 441539., 1454.037, 42.4, 19.426, 11.324, 
  36513.323, 0.2, 168.711, 8.83, 20.9, 30.2, "", 4.485, 82.53, 0.895}, 
 {"MLT", "Europe", "Malta", "2020-06-04", 622., 0., 0.857, 9., 0., 0.286, 
  1408.709, 0., 1.941, 20.383, 0., 0.647, 0.64, "", "", "", "", "", "", "", 
  "", 977., 75627., 171.28, 2.213, 970., 2.197, 0.001, 1131.9, 
  "tests performed", "", "", "", "", "", "", "", "", "", 83.33, 441539., 
  1454.037, 42.4, 19.426, 11.324, 36513.323, 0.2, 168.711, 8.83, 20.9, 30.2, 
  "", 4.485, 82.53, 0.895}, {"MLT", "Europe", "Malta", "2020-06-05", 625., 
  3., 1.286, 9., 0., 0., 1415.504, 6.794, 2.912, 20.383, 0., 0., 0.76, "", 
  "", "", "", "", "", "", "", 877., 76504., 173.267, 1.986, 900., 2.038, 
  0.001, 699.8, "tests performed", "", "", "", "", "", "", "", "", "", 47.22, 
  441539., 1454.037, 42.4, 19.426, 11.324, 36513.323, 0.2, 168.711, 8.83, 
  20.9, 30.2, "", 4.485, 82.53, 0.895}, {"MLT", "Europe", "Malta", 
  "2020-06-06", 627., 2., 1.286, 9., 0., 0., 1420.033, 4.53, 2.912, 20.383, 
  0., 0., 0.84, "", "", "", "", "", "", "", "", 905., 77409., 175.316, 2.05, 
  888., 2.011, 0.001, 690.5, "tests performed", "", "", "", "", "", "", "", 
  "", "", 47.22, 441539., 1454.037, 42.4, 19.426, 11.324, 36513.323, 0.2, 
  168.711, 8.83, 20.9, 30.2, "", 4.485, 82.53, 0.895}, 
 {"MLT", "Europe", "Malta", "2020-06-07", 629., 2., 1.571, 9., 0., 0., 
  1424.563, 4.53, 3.559, 20.383, 0., 0., 0.9, "", "", "", "", "", "", 0., 0., 
  507., 77916., 176.465, 1.148, 876., 1.984, 0.002, 557.6, "tests performed", 
  "", "", "", "", "", "", "", "", "", 47.22, 441539., 1454.037, 42.4, 19.426, 
  11.324, 36513.323, 0.2, 168.711, 8.83, 20.9, 30.2, "", 4.485, 82.53, 
  0.895}, {"MLT", "Europe", "Malta", "2020-06-08", 630., 1., 1.571, 9., 0., 
  0., 1426.828, 2.265, 3.559, 20.383, 0., 0., 0.95, "", "", "", "", "", "", 
  "", "", 1152., 79068., 179.074, 2.609, 895., 2.027, 0.002, 569.7, 
  "tests performed", "", "", "", "", "", "", "", "", "", 47.22, 441539., 
  1454.037, 42.4, 19.426, 11.324, 36513.323, 0.2, 168.711, 8.83, 20.9, 30.2, 
  "", 4.485, 82.53, 0.895}, {"MLT", "Europe", "Malta", "2020-06-09", 632., 
  2., 1.714, 9., 0., 0., 1431.357, 4.53, 3.883, 20.383, 0., 0., 1.01, "", "", 
  "", "", "", "", "", "", 851., 79919., 181.001, 1.927, 882., 1.998, 0.002, 
  514.6, "tests performed", "", "", "", "", "", "", "", "", "", 47.22, 
  441539., 1454.037, 42.4, 19.426, 11.324, 36513.323, 0.2, 168.711, 8.83, 
  20.9, 30.2, "", 4.485, 82.53, 0.895}, {"MLT", "Europe", "Malta", 
  "2020-06-10", 635., 3., 1.857, 9., 0., 0., 1438.152, 6.794, 4.206, 20.383, 
  0., 0., 1.09, "", "", "", "", "", "", "", "", 902., 80821., 183.044, 2.043, 
  882., 1.998, 0.002, 475., "tests performed", "", "", "", "", "", "", "", 
  "", "", 47.22, 441539., 1454.037, 42.4, 19.426, 11.324, 36513.323, 0.2, 
  168.711, 8.83, 20.9, 30.2, "", 4.485, 82.53, 0.895}, 
 {"MLT", "Europe", "Malta", "2020-06-11", 640., 5., 2.571, 9., 0., 0., 
  1449.476, 11.324, 5.824, 20.383, 0., 0., 1.15, "", "", "", "", "", "", "", 
  "", 1130., 81951., 185.603, 2.559, 903., 2.045, 0.003, 351.2, 
  "tests performed", "", "", "", "", "", "", "", "", "", 47.22, 441539., 
  1454.037, 42.4, 19.426, 11.324, 36513.323, 0.2, 168.711, 8.83, 20.9, 30.2, 
  "", 4.485, 82.53, 0.895}, {"MLT", "Europe", "Malta", "2020-06-12", 645., 
  5., 2.857, 9., 0., 0., 1460.8, 11.324, 6.471, 20.383, 0., 0., 1.15, "", "", 
  "", "", "", "", "", "", 1042., 82993., 187.963, 2.36, 927., 2.099, 0.003, 
  324.5, "tests performed", "", "", "", "", "", "", "", "", "", 47.22, 
  441539., 1454.037, 42.4, 19.426, 11.324, 36513.323, 0.2, 168.711, 8.83, 
  20.9, 30.2, "", 4.485, 82.53, 0.895}, {"MLT", "Europe", "Malta", 
  "2020-06-13", 646., 1., 2.714, 9., 0., 0., 1463.064, 2.265, 6.147, 20.383, 
  0., 0., 1.1, "", "", "", "", "", "", "", "", 1310., 84303., 190.93, 2.967, 
  985., 2.231, 0.003, 362.9, "tests performed", "", "", "", "", "", "", "", 
  "", "", 47.22, 441539., 1454.037, 42.4, 19.426, 11.324, 36513.323, 0.2, 
  168.711, 8.83, 20.9, 30.2, "", 4.485, 82.53, 0.895}, 
 {"MLT", "Europe", "Malta", "2020-06-14", 649., 3., 2.857, 9., 0., 0., 
  1469.859, 6.794, 6.471, 20.383, 0., 0., 1.08, "", "", "", "", "", "", 
  0.858, 1.943, 554., 84857., 192.185, 1.255, 992., 2.247, 0.003, 347.2, 
  "tests performed", "", "", "", "", "", "", "", "", "", 47.22, 441539., 
  1454.037, 42.4, 19.426, 11.324, 36513.323, 0.2, 168.711, 8.83, 20.9, 30.2, 
  "", 4.485, 82.53, 0.895}, {"MLT", "Europe", "Malta", "2020-06-15", 650., 
  1., 2.857, 9., 0., 0., 1472.124, 2.265, 6.471, 20.383, 0., 0., 1.05, "", 
  "", "", "", "", "", "", "", 1236., 86093., 194.984, 2.799, 1004., 2.274, 
  0.003, 351.4, "tests performed", "", "", "", "", "", "", "", "", "", 47.22, 
  441539., 1454.037, 42.4, 19.426, 11.324, 36513.323, 0.2, 168.711, 8.83, 
  20.9, 30.2, "", 4.485, 82.53, 0.895}, {"MLT", "Europe", "Malta", 
  "2020-06-16", 656., 6., 3.429, 9., 0., 0., 1485.712, 13.589, 7.765, 20.383, 
  0., 0., 1.04, "", "", "", "", "", "", "", "", 911., 87004., 197.047, 2.063, 
  1012., 2.292, 0.003, 295.1, "tests performed", "", "", "", "", "", "", "", 
  "", "", 47.22, 441539., 1454.037, 42.4, 19.426, 11.324, 36513.323, 0.2, 
  168.711, 8.83, 20.9, 30.2, "", 4.485, 82.53, 0.895}, 
 {"MLT", "Europe", "Malta", "2020-06-17", 662., 6., 3.857, 9., 0., 0., 
  1499.301, 13.589, 8.736, 20.383, 0., 0., 0.94, "", "", "", "", "", "", "", 
  "", 860., 87864., 198.995, 1.948, 1006., 2.278, 0.004, 260.8, 
  "tests performed", "", "", "", "", "", "", "", "", "", 47.22, 441539., 
  1454.037, 42.4, 19.426, 11.324, 36513.323, 0.2, 168.711, 8.83, 20.9, 30.2, 
  "", 4.485, 82.53, 0.895}, {"MLT", "Europe", "Malta", "2020-06-18", 663., 
  1., 3.286, 9., 0., 0., 1501.566, 2.265, 7.442, 20.383, 0., 0., 0.78, "", 
  "", "", "", "", "", "", "", 852., 88716., 200.924, 1.93, 966., 2.188, 
  0.003, 294., "tests performed", "", "", "", "", "", "", "", "", "", 47.22, 
  441539., 1454.037, 42.4, 19.426, 11.324, 36513.323, 0.2, 168.711, 8.83, 
  20.9, 30.2, "", 4.485, 82.53, 0.895}, {"MLT", "Europe", "Malta", 
  "2020-06-19", 663., 0., 2.571, 9., 0., 0., 1501.566, 0., 5.824, 20.383, 0., 
  0., 0.68, "", "", "", "", "", "", "", "", 786., 89502., 202.705, 1.78, 
  930., 2.106, 0.003, 361.7, "tests performed", "", "", "", "", "", "", "", 
  "", "", 47.22, 441539., 1454.037, 42.4, 19.426, 11.324, 36513.323, 0.2, 
  168.711, 8.83, 20.9, 30.2, "", 4.485, 82.53, 0.895}, 
 {"MLT", "Europe", "Malta", "2020-06-20", 664., 1., 2.571, 9., 0., 0., 
  1503.831, 2.265, 5.824, 20.383, 0., 0., 0.63, "", "", "", "", "", "", "", 
  "", 768., 90270., 204.444, 1.739, 852., 1.93, 0.003, 331.4, 
  "tests performed", "", "", "", "", "", "", "", "", "", 47.22, 441539., 
  1454.037, 42.4, 19.426, 11.324, 36513.323, 0.2, 168.711, 8.83, 20.9, 30.2, 
  "", 4.485, 82.53, 0.895}, {"MLT", "Europe", "Malta", "2020-06-21", 665., 
  1., 2.286, 9., 0., 0., 1506.096, 2.265, 5.177, 20.383, 0., 0., 0.59, "", 
  "", "", "", "", "", 0.858, 1.943, 464., 90734., 205.495, 1.051, 840., 
  1.902, 0.003, 367.5, "tests performed", "", "", "", "", "", "", "", "", "", 
  47.22, 441539., 1454.037, 42.4, 19.426, 11.324, 36513.323, 0.2, 168.711, 
  8.83, 20.9, 30.2, "", 4.485, 82.53, 0.895}, 
 {"MLT", "Europe", "Malta", "2020-06-22", 665., 0., 2.143, 9., 0., 0., 
  1506.096, 0., 4.853, 20.383, 0., 0., 0.54, "", "", "", "", "", "", "", "", 
  927., 91661., 207.594, 2.099, 795., 1.801, 0.003, 371., "tests performed", 
  "", "", "", "", "", "", "", "", "", 47.22, 441539., 1454.037, 42.4, 19.426, 
  11.324, 36513.323, 0.2, 168.711, 8.83, 20.9, 30.2, "", 4.485, 82.53, 
  0.895}, {"MLT", "Europe", "Malta", "2020-06-23", 665., 0., 1.286, 9., 0., 
  0., 1506.096, 0., 2.912, 20.383, 0., 0., 0.51, "", "", "", "", "", "", "", 
  "", 923., 92584., 209.685, 2.09, 797., 1.805, 0.002, 619.8, 
  "tests performed", "", "", "", "", "", "", "", "", "", 47.22, 441539., 
  1454.037, 42.4, 19.426, 11.324, 36513.323, 0.2, 168.711, 8.83, 20.9, 30.2, 
  "", 4.485, 82.53, 0.895}, {"MLT", "Europe", "Malta", "2020-06-24", 665., 
  0., 0.429, 9., 0., 0., 1506.096, 0., 0.971, 20.383, 0., 0., 0.52, "", "", 
  "", "", "", "", "", "", 1027., 93611., 212.011, 2.326, 821., 1.859, 0.001, 
  1913.8, "tests performed", "", "", "", "", "", "", "", "", "", 47.22, 
  441539., 1454.037, 42.4, 19.426, 11.324, 36513.323, 0.2, 168.711, 8.83, 
  20.9, 30.2, "", 4.485, 82.53, 0.895}, {"MLT", "Europe", "Malta", 
  "2020-06-25", 668., 3., 0.714, 9., 0., 0., 1512.89, 6.794, 1.618, 20.383, 
  0., 0., 0.59, "", "", "", "", "", "", "", "", 946., 94557., 214.153, 2.143, 
  834., 1.889, 0.001, 1168.1, "tests performed", "", "", "", "", "", "", "", 
  "", "", 47.22, 441539., 1454.037, 42.4, 19.426, 11.324, 36513.323, 0.2, 
  168.711, 8.83, 20.9, 30.2, "", 4.485, 82.53, 0.895}, 
 {"MLT", "Europe", "Malta", "2020-06-26", 670., 2., 1., 9., 0., 0., 1517.42, 
  4.53, 2.265, 20.383, 0., 0., 0.57, "", "", "", "", "", "", "", "", 870., 
  95427., 216.124, 1.97, 846., 1.916, 0.001, 846., "tests performed", "", "", 
  "", "", "", "", "", "", "", 47.22, 441539., 1454.037, 42.4, 19.426, 11.324, 
  36513.323, 0.2, 168.711, 8.83, 20.9, 30.2, "", 4.485, 82.53, 0.895}, 
 {"MLT", "Europe", "Malta", "2020-06-27", 670., 0., 0.857, 9., 0., 0., 
  1517.42, 0., 1.941, 20.383, 0., 0., 0.51, "", "", "", "", "", "", "", "", 
  661., 96088., 217.621, 1.497, 831., 1.882, 0.001, 969.7, "tests performed", 
  "", "", "", "", "", "", "", "", "", 47.22, 441539., 1454.037, 42.4, 19.426, 
  11.324, 36513.323, 0.2, 168.711, 8.83, 20.9, 30.2, "", 4.485, 82.53, 
  0.895}, {"MLT", "Europe", "Malta", "2020-06-28", 670., 0., 0.714, 9., 0., 
  0., 1517.42, 0., 1.618, 20.383, 0., 0., 0.46, "", "", "", "", "", "", 
  0.858, 1.943, 516., 96604., 218.789, 1.169, 839., 1.9, 0.001, 1175.1, 
  "tests performed", "", "", "", "", "", "", "", "", "", 47.22, 441539., 
  1454.037, 42.4, 19.426, 11.324, 36513.323, 0.2, 168.711, 8.83, 20.9, 30.2, 
  "", 4.485, 82.53, 0.895}, {"MLT", "Europe", "Malta", "2020-06-29", 670., 
  0., 0.714, 9., 0., 0., 1517.42, 0., 1.618, 20.383, 0., 0., 0.44, "", "", 
  "", "", "", "", "", "", 567., 97171., 220.073, 1.284, 787., 1.782, 0.001, 
  1102.2, "tests performed", "", "", "", "", "", "", "", "", "", 47.22, 
  441539., 1454.037, 42.4, 19.426, 11.324, 36513.323, 0.2, 168.711, 8.83, 
  20.9, 30.2, "", 4.485, 82.53, 0.895}, {"MLT", "Europe", "Malta", 
  "2020-06-30", 670., 0., 0.714, 9., 0., 0., 1517.42, 0., 1.618, 20.383, 0., 
  0., 0.42, "", "", "", "", "", "", "", "", 1135., 98306., 222.644, 2.571, 
  817., 1.85, 0.001, 1144.3, "tests performed", "", "", "", "", "", "", "", 
  "", "", 47.22, 441539., 1454.037, 42.4, 19.426, 11.324, 36513.323, 0.2, 
  168.711, 8.83, 20.9, 30.2, "", 4.485, 82.53, 0.895}, 
 {"MLT", "Europe", "Malta", "2020-07-01", 671., 1., 0.857, 9., 0., 0., 
  1519.685, 2.265, 1.941, 20.383, 0., 0., 0.44, "", "", "", "", "", "", "", 
  "", 892., 99198., 224.664, 2.02, 798., 1.807, 0.001, 931.2, 
  "tests performed", "", "", "", "", "", "", "", "", "", 37.04, 441539., 
  1454.037, 42.4, 19.426, 11.324, 36513.323, 0.2, 168.711, 8.83, 20.9, 30.2, 
  "", 4.485, 82.53, 0.895}, {"MLT", "Europe", "Malta", "2020-07-02", 671., 
  0., 0.429, 9., 0., 0., 1519.685, 0., 0.971, 20.383, 0., 0., 0.43, "", "", 
  "", "", "", "", "", "", 981., 100179., 226.886, 2.222, 803., 1.819, 0.001, 
  1871.8, "tests performed", "", "", "", "", "", "", "", "", "", 37.04, 
  441539., 1454.037, 42.4, 19.426, 11.324, 36513.323, 0.2, 168.711, 8.83, 
  20.9, 30.2, "", 4.485, 82.53, 0.895}, {"MLT", "Europe", "Malta", 
  "2020-07-03", 672., 1., 0.286, 9., 0., 0., 1521.949, 2.265, 0.647, 20.383, 
  0., 0., 0.47, "", "", "", "", "", "", "", "", 987., 101166., 229.121, 
  2.235, 820., 1.857, 0., 2867.1, "tests performed", "", "", "", "", "", "", 
  "", "", "", 37.04, 441539., 1454.037, 42.4, 19.426, 11.324, 36513.323, 0.2, 
  168.711, 8.83, 20.9, 30.2, "", 4.485, 82.53, 0.895}, 
 {"MLT", "Europe", "Malta", "2020-07-04", 672., 0., 0.286, 9., 0., 0., 
  1521.949, 0., 0.647, 20.383, 0., 0., 0.47, "", "", "", "", "", "", "", "", 
  771., 101937., 230.867, 1.746, 836., 1.893, 0., 2923.1, "tests performed", 
  "", "", "", "", "", "", "", "", "", 37.04, 441539., 1454.037, 42.4, 19.426, 
  11.324, 36513.323, 0.2, 168.711, 8.83, 20.9, 30.2, "", 4.485, 82.53, 
  0.895}, {"MLT", "Europe", "Malta", "2020-07-05", 672., 0., 0.286, 9., 0., 
  0., 1521.949, 0., 0.647, 20.383, 0., 0., 0.47, "", "", "", "", "", "", 0., 
  0., 457., 102394., 231.903, 1.035, 827., 1.873, 0., 2891.6, 
  "tests performed", "", "", "", "", "", "", "", "", "", 31.48, 441539., 
  1454.037, 42.4, 19.426, 11.324, 36513.323, 0.2, 168.711, 8.83, 20.9, 30.2, 
  "", 4.485, 82.53, 0.895}, {"MLT", "Europe", "Malta", "2020-07-06", 672., 
  0., 0.286, 9., 0., 0., 1521.949, 0., 0.647, 20.383, 0., 0., 0.5, "", "", 
  "", "", "", "", "", "", 930., 103324., 234.009, 2.106, 879., 1.991, 0., 
  3073.4, "tests performed", "", "", "", "", "", "", "", "", "", 31.48, 
  441539., 1454.037, 42.4, 19.426, 11.324, 36513.323, 0.2, 168.711, 8.83, 
  20.9, 30.2, "", 4.485, 82.53, 0.895}, {"MLT", "Europe", "Malta", 
  "2020-07-07", 673., 1., 0.429, 9., 0., 0., 1524.214, 2.265, 0.971, 20.383, 
  0., 0., 0.54, "", "", "", "", "", "", "", "", 775., 104099., 235.764, 
  1.755, 828., 1.875, 0.001, 1930.1, "tests performed", "", "", "", "", "", 
  "", "", "", "", 31.48, 441539., 1454.037, 42.4, 19.426, 11.324, 36513.323, 
  0.2, 168.711, 8.83, 20.9, 30.2, "", 4.485, 82.53, 0.895}, 
 {"MLT", "Europe", "Malta", "2020-07-08", 673., 0., 0.286, 9., 0., 0., 
  1524.214, 0., 0.647, 20.383, 0., 0., 0.49, "", "", "", "", "", "", "", "", 
  809., 104908., 237.596, 1.832, 816., 1.848, 0., 2853.1, "tests performed", 
  "", "", "", "", "", "", "", "", "", 31.48, 441539., 1454.037, 42.4, 19.426, 
  11.324, 36513.323, 0.2, 168.711, 8.83, 20.9, 30.2, "", 4.485, 82.53, 
  0.895}, {"MLT", "Europe", "Malta", "2020-07-09", 674., 1., 0.429, 9., 0., 
  0., 1526.479, 2.265, 0.971, 20.383, 0., 0., 0.48, "", "", "", "", "", "", 
  "", "", 775., 105683., 239.351, 1.755, 786., 1.78, 0.001, 1832.2, 
  "tests performed", "", "", "", "", "", "", "", "", "", 31.48, 441539., 
  1454.037, 42.4, 19.426, 11.324, 36513.323, 0.2, 168.711, 8.83, 20.9, 30.2, 
  "", 4.485, 82.53, 0.895}, {"MLT", "Europe", "Malta", "2020-07-10", 674., 
  0., 0.286, 9., 0., 0., 1526.479, 0., 0.647, 20.383, 0., 0., 0.4, "", "", 
  "", "", "", "", "", "", 742., 106425., 241.032, 1.68, 751., 1.701, 0., 
  2625.9, "tests performed", "", "", "", "", "", "", "", "", "", 31.48, 
  441539., 1454.037, 42.4, 19.426, 11.324, 36513.323, 0.2, 168.711, 8.83, 
  20.9, 30.2, "", 4.485, 82.53, 0.895}, {"MLT", "Europe", "Malta", 
  "2020-07-11", 674., 0., 0.286, 9., 0., 0., 1526.479, 0., 0.647, 20.383, 0., 
  0., 0.35, "", "", "", "", "", "", "", "", 741., 107166., 242.71, 1.678, 
  747., 1.692, 0., 2611.9, "tests performed", "", "", "", "", "", "", "", "", 
  "", 31.48, 441539., 1454.037, 42.4, 19.426, 11.324, 36513.323, 0.2, 
  168.711, 8.83, 20.9, 30.2, "", 4.485, 82.53, 0.895}, 
 {"MLT", "Europe", "Malta", "2020-07-12", 674., 0., 0.286, 9., 0., 0., 
  1526.479, 0., 0.647, 20.383, 0., 0., 0.3, "", "", "", "", "", "", 0., 0., 
  456., 107622., 243.743, 1.033, 747., 1.692, 0., 2611.9, "tests performed", 
  "", "", "", "", "", "", "", "", "", 31.48, 441539., 1454.037, 42.4, 19.426, 
  11.324, 36513.323, 0.2, 168.711, 8.83, 20.9, 30.2, "", 4.485, 82.53, 
  0.895}, {"MLT", "Europe", "Malta", "2020-07-13", 674., 0., 0.286, 9., 0., 
  0., 1526.479, 0., 0.647, 20.383, 0., 0., 0.26, "", "", "", "", "", "", "", 
  "", 931., 108553., 245.851, 2.109, 747., 1.692, 0., 2611.9, 
  "tests performed", "", "", "", "", "", "", "", "", "", 31.48, 441539., 
  1454.037, 42.4, 19.426, 11.324, 36513.323, 0.2, 168.711, 8.83, 20.9, 30.2, 
  "", 4.485, 82.53, 0.895}, {"MLT", "Europe", "Malta", "2020-07-14", 674., 
  0., 0.143, 9., 0., 0., 1526.479, 0., 0.324, 20.383, 0., 0., 0.21, "", "", 
  "", "", "", "", "", "", 985., 109538., 248.082, 2.231, 777., 1.76, 0., 
  5433.6, "tests performed", "", "", "", "", "", "", "", "", "", 31.48, 
  441539., 1454.037, 42.4, 19.426, 11.324, 36513.323, 0.2, 168.711, 8.83, 
  20.9, 30.2, "", 4.485, 82.53, 0.895}, {"MLT", "Europe", "Malta", 
  "2020-07-15", 674., 0., 0.143, 9., 0., 0., 1526.479, 0., 0.324, 20.383, 0., 
  0., 0.19, "", "", "", "", "", "", "", "", 1087., 110625., 250.544, 2.462, 
  817., 1.85, 0., 5713.3, "tests performed", "", "", "", "", "", "", "", "", 
  "", 31.48, 441539., 1454.037, 42.4, 19.426, 11.324, 36513.323, 0.2, 
  168.711, 8.83, 20.9, 30.2, "", 4.485, 82.53, 0.895}, 
 {"MLT", "Europe", "Malta", "2020-07-16", 674., 0., 0., 9., 0., 0., 1526.479, 
  0., 0., 20.383, 0., 0., 0.2, "", "", "", "", "", "", "", "", 930., 111555., 
  252.65, 2.106, 839., 1.9, 0., "", "tests performed", "", "", "", "", "", 
  "", "", "", "", 31.48, 441539., 1454.037, 42.4, 19.426, 11.324, 36513.323, 
  0.2, 168.711, 8.83, 20.9, 30.2, "", 4.485, 82.53, 0.895}, 
 {"MLT", "Europe", "Malta", "2020-07-17", 674., 0., 0., 9., 0., 0., 1526.479, 
  0., 0., 20.383, 0., 0., 0.26, "", "", "", "", "", "", "", "", 848., 
  112403., 254.571, 1.921, 854., 1.934, 0., "", "tests performed", "", "", 
  "", "", "", "", "", "", "", 31.48, 441539., 1454.037, 42.4, 19.426, 11.324, 
  36513.323, 0.2, 168.711, 8.83, 20.9, 30.2, "", 4.485, 82.53, 0.895}, 
 {"MLT", "Europe", "Malta", "2020-07-18", 675., 1., 0.143, 9., 0., 0., 
  1528.744, 2.265, 0.324, 20.383, 0., 0., 0.33, "", "", "", "", "", "", "", 
  "", 834., 113237., 256.46, 1.889, 867., 1.964, 0., 6062.9, 
  "tests performed", "", "", "", "", "", "", "", "", "", 31.48, 441539., 
  1454.037, 42.4, 19.426, 11.324, 36513.323, 0.2, 168.711, 8.83, 20.9, 30.2, 
  "", 4.485, 82.53, 0.895}, {"MLT", "Europe", "Malta", "2020-07-19", 677., 
  2., 0.429, 9., 0., 0., 1533.273, 4.53, 0.971, 20.383, 0., 0., 0.4, "", "", 
  "", "", "", "", 0., 0., 583., 113820., 257.78, 1.32, 885., 2.004, 0., 
  2062.9, "tests performed", "", "", "", "", "", "", "", "", "", 31.48, 
  441539., 1454.037, 42.4, 19.426, 11.324, 36513.323, 0.2, 168.711, 8.83, 
  20.9, 30.2, "", 4.485, 82.53, 0.895}, {"MLT", "Europe", "Malta", 
  "2020-07-20", 677., 0., 0.429, 9., 0., 0., 1533.273, 0., 0.971, 20.383, 0., 
  0., 0.47, "", "", "", "", "", "", "", "", 959., 114779., 259.952, 2.172, 
  889., 2.013, 0., 2072.3, "tests performed", "", "", "", "", "", "", "", "", 
  "", 31.48, 441539., 1454.037, 42.4, 19.426, 11.324, 36513.323, 0.2, 
  168.711, 8.83, 20.9, 30.2, "", 4.485, 82.53, 0.895}, 
 {"MLT", "Europe", "Malta", "2020-07-21", 677., 0., 0.429, 9., 0., 0., 
  1533.273, 0., 0.971, 20.383, 0., 0., 0.54, "", "", "", "", "", "", "", "", 
  1016., 115795., 262.253, 2.301, 894., 2.025, 0., 2083.9, "tests performed", 
  "", "", "", "", "", "", "", "", "", 31.48, 441539., 1454.037, 42.4, 19.426, 
  11.324, 36513.323, 0.2, 168.711, 8.83, 20.9, 30.2, "", 4.485, 82.53, 
  0.895}, {"MLT", "Europe", "Malta", "2020-07-22", 679., 2., 0.714, 9., 0., 
  0., 1537.803, 4.53, 1.618, 20.383, 0., 0., 0.66, "", "", "", "", "", "", 
  "", "", 1114., 116909., 264.776, 2.523, 898., 2.034, 0.001, 1257.7, 
  "tests performed", "", "", "", "", "", "", "", "", "", 31.48, 441539., 
  1454.037, 42.4, 19.426, 11.324, 36513.323, 0.2, 168.711, 8.83, 20.9, 30.2, 
  "", 4.485, 82.53, 0.895}, {"MLT", "Europe", "Malta", "2020-07-23", 680., 
  1., 0.857, 9., 0., 0., 1540.068, 2.265, 1.941, 20.383, 0., 0., 0.78, "", 
  "", "", "", "", "", "", "", 931., 117840., 266.885, 2.109, 898., 2.034, 
  0.001, 1047.8, "tests performed", "", "", "", "", "", "", "", "", "", 
  31.48, 441539., 1454.037, 42.4, 19.426, 11.324, 36513.323, 0.2, 168.711, 
  8.83, 20.9, 30.2, "", 4.485, 82.53, 0.895}, 
 {"MLT", "Europe", "Malta", "2020-07-24", 686., 6., 1.714, 9., 0., 0., 
  1553.657, 13.589, 3.883, 20.383, 0., 0., 0.85, "", "", "", "", "", "", "", 
  "", 1085., 118925., 269.342, 2.457, 932., 2.111, 0.002, 543.8, 
  "tests performed", "", "", "", "", "", "", "", "", "", 31.48, 441539., 
  1454.037, 42.4, 19.426, 11.324, 36513.323, 0.2, 168.711, 8.83, 20.9, 30.2, 
  "", 4.485, 82.53, 0.895}, {"MLT", "Europe", "Malta", "2020-07-25", 686., 
  0., 1.571, 9., 0., 0., 1553.657, 0., 3.559, 20.383, 0., 0., 0.93, "", "", 
  "", "", "", "", "", "", 1220., 120145., 272.105, 2.763, 987., 2.235, 0.002, 
  628.3, "tests performed", "", "", "", "", "", "", "", "", "", 31.48, 
  441539., 1454.037, 42.4, 19.426, 11.324, 36513.323, 0.2, 168.711, 8.83, 
  20.9, 30.2, "", 4.485, 82.53, 0.895}, {"MLT", "Europe", "Malta", 
  "2020-07-26", 700., 14., 3.286, 9., 0., 0., 1585.364, 31.707, 7.442, 
  20.383, 0., 0., 1.05, "", "", "", "", "", "", 0., 0., 850., 120995., 
  274.03, 1.925, 1025., 2.321, 0.003, 311.9, "tests performed", "", "", "", 
  "", "", "", "", "", "", 31.48, 441539., 1454.037, 42.4, 19.426, 11.324, 
  36513.323, 0.2, 168.711, 8.83, 20.9, 30.2, "", 4.485, 82.53, 0.895}, 
 {"MLT", "Europe", "Malta", "2020-07-27", 701., 1., 3.429, 9., 0., 0., 
  1587.629, 2.265, 7.765, 20.383, 0., 0., 1.18, "", "", "", "", "", "", "", 
  "", 1353., 122348., 277.094, 3.064, 1081., 2.448, 0.003, 315.3, 
  "tests performed", "", "", "", "", "", "", "", "", "", 31.48, 441539., 
  1454.037, 42.4, 19.426, 11.324, 36513.323, 0.2, 168.711, 8.83, 20.9, 30.2, 
  "", 4.485, 82.53, 0.895}, {"MLT", "Europe", "Malta", "2020-07-28", 708., 
  7., 4.429, 9., 0., 0., 1603.482, 15.854, 10.03, 20.383, 0., 0., 1.34, "", 
  "", "", "", "", "", "", "", 1615., 123963., 280.752, 3.658, 1167., 2.643, 
  0.004, 263.5, "tests performed", "", "", "", "", "", "", "", "", "", 31.48, 
  441539., 1454.037, 42.4, 19.426, 11.324, 36513.323, 0.2, 168.711, 8.83, 
  20.9, 30.2, "", 4.485, 82.53, 0.895}, {"MLT", "Europe", "Malta", 
  "2020-07-29", 720., 12., 5.857, 9., 0., 0., 1630.66, 27.178, 13.265, 
  20.383, 0., 0., 1.41, "", "", "", "", "", "", "", "", 1722., 125685., 
  284.652, 3.9, 1254., 2.84, 0.005, 214.1, "tests performed", "", "", "", "", 
  "", "", "", "", "", 31.48, 441539., 1454.037, 42.4, 19.426, 11.324, 
  36513.323, 0.2, 168.711, 8.83, 20.9, 30.2, "", 4.485, 82.53, 0.895}, 
 {"MLT", "Europe", "Malta", "2020-07-30", 814., 94., 19.143, 9., 0., 0., 
  1843.552, 212.892, 43.355, 20.383, 0., 0., 1.36, "", "", "", "", "", "", 
  "", "", 1314., 126999., 287.628, 2.976, 1308., 2.962, 0.015, 68.3, 
  "tests performed", "", "", "", "", "", "", "", "", "", 31.48, 441539., 
  1454.037, 42.4, 19.426, 11.324, 36513.323, 0.2, 168.711, 8.83, 20.9, 30.2, 
  "", 4.485, 82.53, 0.895}, {"MLT", "Europe", "Malta", "2020-07-31", 824., 
  10., 19.714, 9., 0., 0., 1866.2, 22.648, 44.649, 20.383, 0., 0., 1.31, "", 
  "", "", "", "", "", "", "", 1748., 128747., 291.587, 3.959, 1403., 3.178, 
  0.014, 71.2, "tests performed", "", "", "", "", "", "", "", "", "", 31.48, 
  441539., 1454.037, 42.4, 19.426, 11.324, 36513.323, 0.2, 168.711, 8.83, 
  20.9, 30.2, "", 4.485, 82.53, 0.895}, {"MLT", "Europe", "Malta", 
  "2020-08-01", 845., 21., 22.714, 9., 0., 0., 1913.761, 47.561, 51.443, 
  20.383, 0., 0., 1.31, "", "", "", "", "", "", "", "", 1416., 130163., 
  294.794, 3.207, 1431., 3.241, 0.016, 63., "tests performed", "", "", "", 
  "", "", "", "", "", "", 37.04, 441539., 1454.037, 42.4, 19.426, 11.324, 
  36513.323, 0.2, 168.711, 8.83, 20.9, 30.2, "", 4.485, 82.53, 0.895}, 
 {"MLT", "Europe", "Malta", "2020-08-02", 860., 15., 22.857, 9., 0., 0., 
  1947.733, 33.972, 51.767, 20.383, 0., 0., 1.31, "", "", "", "", "", "", 
  4.29, 9.717, 1437., 131600., 298.048, 3.255, 1515., 3.431, 0.015, 66.3, 
  "tests performed", "", "", "", "", "", "", "", "", "", 37.04, 441539., 
  1454.037, 42.4, 19.426, 11.324, 36513.323, 0.2, 168.711, 8.83, 20.9, 30.2, 
  "", 4.485, 82.53, 0.895}, {"MLT", "Europe", "Malta", "2020-08-03", 874., 
  14., 24.714, 9., 0., 0., 1979.44, 31.707, 55.973, 20.383, 0., 0., 1.33, "", 
  "", "", "", "", "", "", "", 1501., 133101., 301.448, 3.399, 1536., 3.479, 
  0.016, 62.2, "tests performed", "", "", "", "", "", "", "", "", "", 37.04, 
  441539., 1454.037, 42.4, 19.426, 11.324, 36513.323, 0.2, 168.711, 8.83, 
  20.9, 30.2, "", 4.485, 82.53, 0.895}, {"MLT", "Europe", "Malta", 
  "2020-08-04", 890., 16., 26., 9., 0., 0., 2015.677, 36.237, 58.885, 20.383, 
  0., 0., 1.36, "", "", "", "", "", "", "", "", 1839., 134940., 305.613, 
  4.165, 1568., 3.551, 0.017, 60.3, "tests performed", "", "", "", "", "", 
  "", "", "", "", 37.04, 441539., 1454.037, 42.4, 19.426, 11.324, 36513.323, 
  0.2, 168.711, 8.83, 20.9, 30.2, "", 4.485, 82.53, 0.895}, 
 {"MLT", "Europe", "Malta", "2020-08-05", 926., 36., 29.429, 9., 0., 0., 
  2097.21, 81.533, 66.65, 20.383, 0., 0., 1.42, "", "", "", "", "", "", "", 
  "", 1769., 136709., 309.619, 4.006, 1575., 3.567, 0.019, 53.5, 
  "tests performed", "", "", "", "", "", "", "", "", "", 37.04, 441539., 
  1454.037, 42.4, 19.426, 11.324, 36513.323, 0.2, 168.711, 8.83, 20.9, 30.2, 
  "", 4.485, 82.53, 0.895}, {"MLT", "Europe", "Malta", "2020-08-06", 946., 
  20., 18.857, 9., 0., 0., 2142.506, 45.296, 42.708, 20.383, 0., 0., 1.46, 
  "", "", "", "", "", "", "", "", 1717., 138426., 313.508, 3.889, 1632., 
  3.696, 0.012, 86.5, "tests performed", "", "", "", "", "", "", "", "", "", 
  37.04, 441539., 1454.037, 42.4, 19.426, 11.324, 36513.323, 0.2, 168.711, 
  8.83, 20.9, 30.2, "", 4.485, 82.53, 0.895}, 
 {"MLT", "Europe", "Malta", "2020-08-07", 995., 49., 24.429, 9., 0., 0., 
  2253.482, 110.975, 55.326, 20.383, 0., 0., 1.53, "", "", "", "", "", "", 
  "", "", 1548., 139974., 317.014, 3.506, 1604., 3.633, 0.015, 65.7, 
  "tests performed", "", "", "", "", "", "", "", "", "", 39.81, 441539., 
  1454.037, 42.4, 19.426, 11.324, 36513.323, 0.2, 168.711, 8.83, 20.9, 30.2, 
  "", 4.485, 82.53, 0.895}, {"MLT", "Europe", "Malta", "2020-08-08", 1035., 
  40., 27.143, 9., 0., 0., 2344.074, 90.592, 61.473, 20.383, 0., 0., 1.53, 
  "", "", "", "", "", "", "", "", 1789., 141763., 321.066, 4.052, 1657., 
  3.753, 0.016, 61., "tests performed", "", "", "", "", "", "", "", "", "", 
  39.81, 441539., 1454.037, 42.4, 19.426, 11.324, 36513.323, 0.2, 168.711, 
  8.83, 20.9, 30.2, "", 4.485, 82.53, 0.895}, 
 {"MLT", "Europe", "Malta", "2020-08-09", 1089., 54., 32.714, 9., 0., 0., 
  2466.373, 122.3, 74.091, 20.383, 0., 0., 1.5, "", "", "", "", "", "", 
  6.865, 15.547, 1617., 143380., 324.728, 3.662, 1683., 3.812, 0.019, 51.4, 
  "tests performed", "", "", "", "", "", "", "", "", "", 39.81, 441539., 
  1454.037, 42.4, 19.426, 11.324, 36513.323, 0.2, 168.711, 8.83, 20.9, 30.2, 
  "", 4.485, 82.53, 0.895}, {"MLT", "Europe", "Malta", "2020-08-10", 1112., 
  23., 34., 9., 0., 0., 2518.464, 52.091, 77.003, 20.383, 0., 0., 1.44, "", 
  "", "", "", "", "", "", "", 1881., 145261., 328.988, 4.26, 1737., 3.934, 
  0.02, 51.1, "tests performed", "", "", "", "", "", "", "", "", "", 39.81, 
  441539., 1454.037, 42.4, 19.426, 11.324, 36513.323, 0.2, 168.711, 8.83, 
  20.9, 30.2, "", 4.485, 82.53, 0.895}, {"MLT", "Europe", "Malta", 
  "2020-08-11", 1141., 29., 35.857, 9., 0., 0., 2584.143, 65.679, 81.209, 
  20.383, 0., 0., 1.39, "", "", "", "", "", "", "", "", 2144., 147405., 
  333.844, 4.856, 1781., 4.034, 0.02, 49.7, "tests performed", "", "", "", 
  "", "", "", "", "", "", 39.81, 441539., 1454.037, 42.4, 19.426, 11.324, 
  36513.323, 0.2, 168.711, 8.83, 20.9, 30.2, "", 4.485, 82.53, 0.895}, 
 {"MLT", "Europe", "Malta", "2020-08-12", 1190., 49., 37.714, 9., 0., 0., 
  2695.119, 110.975, 85.416, 20.383, 0., 0., 1.37, "", "", "", "", "", "", 
  "", "", 2483., 149888., 339.467, 5.624, 1883., 4.265, 0.02, 49.9, 
  "tests performed", "", "", "", "", "", "", "", "", "", 39.81, 441539., 
  1454.037, 42.4, 19.426, 11.324, 36513.323, 0.2, 168.711, 8.83, 20.9, 30.2, 
  "", 4.485, 82.53, 0.895}, {"MLT", "Europe", "Malta", "2020-08-13", 1245., 
  55., 42.714, 9., 0., 0., 2819.683, 124.564, 96.74, 20.383, 0., 0., 1.37, 
  "", "", "", "", "", "", "", "", 2191., 152079., 344.429, 4.962, 1950., 
  4.416, 0.022, 45.7, "tests performed", "", "", "", "", "", "", "", "", "", 
  39.81, 441539., 1454.037, 42.4, 19.426, 11.324, 36513.323, 0.2, 168.711, 
  8.83, 20.9, 30.2, "", 4.485, 82.53, 0.895}, 
 {"MLT", "Europe", "Malta", "2020-08-14", 1276., 31., 40.143, 9., 0., 0., 
  2889.892, 70.209, 90.916, 20.383, 0., 0., 1.34, "", "", "", "", "", "", "", 
  "", 2434., 154513., 349.942, 5.513, 2077., 4.704, 0.019, 51.7, 
  "tests performed", "", "", "", "", "", "", "", "", "", 39.81, 441539., 
  1454.037, 42.4, 19.426, 11.324, 36513.323, 0.2, 168.711, 8.83, 20.9, 30.2, 
  "", 4.485, 82.53, 0.895}, {"MLT", "Europe", "Malta", "2020-08-15", 1348., 
  72., 44.714, 9., 0., 0., 3052.958, 163.066, 101.269, 20.383, 0., 0., 1.34, 
  "", "", "", "", "", "", "", "", 2140., 156653., 354.789, 4.847, 2127., 
  4.817, 0.021, 47.6, "tests performed", "", "", "", "", "", "", "", "", "", 
  39.81, 441539., 1454.037, 42.4, 19.426, 11.324, 36513.323, 0.2, 168.711, 
  8.83, 20.9, 30.2, "", 4.485, 82.53, 0.895}, 
 {"MLT", "Europe", "Malta", "2020-08-16", 1306., -42., 31., 9., 0., 0., 
  2957.836, -95.122, 70.209, 20.383, 0., 0., 1.28, "", "", "", "", "", "", 
  10.297, 23.321, 2270., 158923., 359.93, 5.141, 2220., 5.028, 0.014, 71.6, 
  "tests performed", "", "", "", "", "", "", "", "", "", 39.81, 441539., 
  1454.037, 42.4, 19.426, 11.324, 36513.323, 0.2, 168.711, 8.83, 20.9, 30.2, 
  "", 4.485, 82.53, 0.895}, {"MLT", "Europe", "Malta", "2020-08-17", 1375., 
  69., 37.571, 9., 0., 0., 3114.108, 156.272, 85.092, 20.383, 0., 0., 1.23, 
  "", "", "", "", "", "", "", "", 2123., 161046., 364.738, 4.808, 2255., 
  5.107, 0.017, 60., "tests performed", "", "", "", "", "", "", "", "", "", 
  39.81, 441539., 1454.037, 42.4, 19.426, 11.324, 36513.323, 0.2, 168.711, 
  8.83, 20.9, 30.2, "", 4.485, 82.53, 0.895}, 
 {"MLT", "Europe", "Malta", "2020-08-18", 1423., 48., 40.286, 9., 0., 0., 
  3222.818, 108.711, 91.239, 20.383, 0., 0., 1.17, "", "", "", "", "", "", 
  "", "", 2260., 163306., 369.856, 5.118, 2272., 5.146, 0.018, 56.4, 
  "tests performed", "", "", "", "", "", "", "", "", "", 39.81, 441539., 
  1454.037, 42.4, 19.426, 11.324, 36513.323, 0.2, 168.711, 8.83, 20.9, 30.2, 
  "", 4.485, 82.53, 0.895}, {"MLT", "Europe", "Malta", "2020-08-19", 1470., 
  47., 40., 9., 0., 0., 3329.264, 106.446, 90.592, 20.383, 0., 0., 1.11, "", 
  "", "", "", "", "", "", "", 3029., 166335., 376.716, 6.86, 2350., 5.322, 
  0.017, 58.8, "tests performed", "", "", "", "", "", "", "", "", "", 42.59, 
  441539., 1454.037, 42.4, 19.426, 11.324, 36513.323, 0.2, 168.711, 8.83, 
  20.9, 30.2, "", 4.485, 82.53, 0.895}, {"MLT", "Europe", "Malta", 
  "2020-08-20", 1510., 40., 37.857, 9., 0., 0., 3419.856, 90.592, 85.739, 
  20.383, 0., 0., 1.07, "", "", "", "", "", "", "", "", 2445., 168780., 
  382.254, 5.537, 2386., 5.404, 0.016, 63., "tests performed", "", "", "", 
  "", "", "", "", "", "", 42.59, 441539., 1454.037, 42.4, 19.426, 11.324, 
  36513.323, 0.2, 168.711, 8.83, 20.9, 30.2, "", 4.485, 82.53, 0.895}, 
 {"MLT", "Europe", "Malta", "2020-08-21", 1546., 36., 38.571, 10., 1., 0.143, 
  3501.389, 81.533, 87.357, 22.648, 2.265, 0.324, 1.04, "", "", "", "", "", 
  "", "", "", 2310., 171090., 387.486, 5.232, 2368., 5.363, 0.016, 61.4, 
  "tests performed", "", "", "", "", "", "", "", "", "", 42.59, 441539., 
  1454.037, 42.4, 19.426, 11.324, 36513.323, 0.2, 168.711, 8.83, 20.9, 30.2, 
  "", 4.485, 82.53, 0.895}, {"MLT", "Europe", "Malta", "2020-08-22", 1577., 
  31., 32.714, 10., 0., 0.143, 3571.598, 70.209, 74.091, 22.648, 0., 0.324, 
  1.02, "", "", "", "", "", "", "", "", 2173., 173263., 392.407, 4.921, 
  2373., 5.374, 0.014, 72.5, "tests performed", "", "", "", "", "", "", "", 
  "", "", 42.59, 441539., 1454.037, 42.4, 19.426, 11.324, 36513.323, 0.2, 
  168.711, 8.83, 20.9, 30.2, "", 4.485, 82.53, 0.895}, 
 {"MLT", "Europe", "Malta", "2020-08-23", 1612., 35., 43.714, 10., 0., 0.143, 
  3650.867, 79.268, 99.004, 22.648, 0., 0.324, 1.02, "", "", "", "", "", "", 
  12.013, 27.207, 2194., 175457., 397.376, 4.969, 2362., 5.349, 0.019, 54., 
  "tests performed", "", "", "", "", "", "", "", "", "", 42.59, 441539., 
  1454.037, 42.4, 19.426, 11.324, 36513.323, 0.2, 168.711, 8.83, 20.9, 30.2, 
  "", 4.485, 82.53, 0.895}, {"MLT", "Europe", "Malta", "2020-08-24", 1667., 
  55., 41.714, 10., 0., 0.143, 3775.431, 124.564, 94.475, 22.648, 0., 0.324, 
  1.02, "", "", "", "", "", "", "", "", 2047., 177504., 402.012, 4.636, 
  2351., 5.325, 0.018, 56.4, "tests performed", "", "", "", "", "", "", "", 
  "", "", 42.59, 441539., 1454.037, 42.4, 19.426, 11.324, 36513.323, 0.2, 
  168.711, 8.83, 20.9, 30.2, "", 4.485, 82.53, 0.895}, 
 {"MLT", "Europe", "Malta", "2020-08-25", 1705., 38., 40.286, 10., 0., 0.143, 
  3861.494, 86.063, 91.239, 22.648, 0., 0.324, 0.98, "", "", "", "", "", "", 
  "", "", 2185., 179689., 406.961, 4.949, 2340., 5.3, 0.017, 58.1, 
  "tests performed", "", "", "", "", "", "", "", "", "", 42.59, 441539., 
  1454.037, 42.4, 19.426, 11.324, 36513.323, 0.2, 168.711, 8.83, 20.9, 30.2, 
  "", 4.485, 82.53, 0.895}, {"MLT", "Europe", "Malta", "2020-08-26", 1751., 
  46., 40.143, 10., 0., 0.143, 3965.675, 104.181, 90.916, 22.648, 0., 0.324, 
  0.93, "", "", "", "", "", "", "", "", 2542., 182231., 412.718, 5.757, 
  2271., 5.143, 0.018, 56.6, "tests performed", "", "", "", "", "", "", "", 
  "", "", 42.59, 441539., 1454.037, 42.4, 19.426, 11.324, 36513.323, 0.2, 
  168.711, 8.83, 20.9, 30.2, "", 4.485, 82.53, 0.895}, 
 {"MLT", "Europe", "Malta", "2020-08-27", 1788., 37., 39.714, 10., 0., 0.143, 
  4049.472, 83.798, 89.945, 22.648, 0., 0.324, 0.9, "", "", "", "", "", "", 
  "", "", 2109., 184340., 417.494, 4.776, 2223., 5.035, 0.018, 56., 
  "tests performed", "", "", "", "", "", "", "", "", "", 42.59, 441539., 
  1454.037, 42.4, 19.426, 11.324, 36513.323, 0.2, 168.711, 8.83, 20.9, 30.2, 
  "", 4.485, 82.53, 0.895}, {"MLT", "Europe", "Malta", "2020-08-28", 1820., 
  32., 39.143, 10., 0., 0., 4121.946, 72.474, 88.651, 22.648, 0., 0., 0.88, 
  "", "", "", "", "", "", "", "", 2290., 186630., 422.681, 5.186, 2220., 
  5.028, 0.018, 56.7, "tests performed", "", "", "", "", "", "", "", "", "", 
  42.59, 441539., 1454.037, 42.4, 19.426, 11.324, 36513.323, 0.2, 168.711, 
  8.83, 20.9, 30.2, "", 4.485, 82.53, 0.895}, 
 {"MLT", "Europe", "Malta", "2020-08-29", 1847., 27., 38.571, 10., 0., 0., 
  4183.096, 61.15, 87.357, 22.648, 0., 0., 0.85, "", "", "", "", "", "", "", 
  "", 1909., 188539., 427.004, 4.324, 2182., 4.942, 0.018, 56.6, 
  "tests performed", "", "", "", "", "", "", "", "", "", 42.59, 441539., 
  1454.037, 42.4, 19.426, 11.324, 36513.323, 0.2, 168.711, 8.83, 20.9, 30.2, 
  "", 4.485, 82.53, 0.895}, {"MLT", "Europe", "Malta", "2020-08-30", 1862., 
  15., 35.714, 12., 2., 0.286, 4217.068, 33.972, 80.886, 27.178, 4.53, 0.647, 
  0.83, "", "", "", "", "", "", 3.432, 7.774, 2040., 190579., 431.624, 4.62, 
  2160., 4.892, 0.017, 60.5, "tests performed", "", "", "", "", "", "", "", 
  "", "", 42.59, 441539., 1454.037, 42.4, 19.426, 11.324, 36513.323, 0.2, 
  168.711, 8.83, 20.9, 30.2, "", 4.485, 82.53, 0.895}, 
 {"MLT", "Europe", "Malta", "2020-08-31", 1883., 21., 30.857, 12., 0., 0.286, 
  4264.629, 47.561, 69.885, 27.178, 0., 0.647, 0.84, "", "", "", "", "", "", 
  "", "", 1915., 192494., 435.961, 4.337, 2141., 4.849, 0.014, 69.4, 
  "tests performed", "", "", "", "", "", "", "", "", "", 42.59, 441539., 
  1454.037, 42.4, 19.426, 11.324, 36513.323, 0.2, 168.711, 8.83, 20.9, 30.2, 
  "", 4.485, 82.53, 0.895}, {"MLT", "Europe", "Malta", "2020-09-01", 1909., 
  26., 29.143, 12., 0., 0.286, 4323.514, 58.885, 66.003, 27.178, 0., 0.647, 
  0.85, "", "", "", "", "", "", "", "", 2067., 194561., 440.643, 4.681, 
  2125., 4.813, 0.014, 72.9, "tests performed", "", "", "", "", "", "", "", 
  "", "", 42.59, 441539., 1454.037, 42.4, 19.426, 11.324, 36513.323, 0.2, 
  168.711, 8.83, 20.9, 30.2, "", 4.485, 82.53, 0.895}, 
 {"MLT", "Europe", "Malta", "2020-09-02", 1931., 22., 25.714, 13., 1., 0.429, 
  4373.34, 49.826, 58.238, 29.442, 2.265, 0.971, 0.86, "", "", "", "", "", 
  "", "", "", 2438., 196999., 446.164, 5.522, 2110., 4.779, 0.012, 82.1, 
  "tests performed", "", "", "", "", "", "", "", "", "", 42.59, 441539., 
  1454.037, 42.4, 19.426, 11.324, 36513.323, 0.2, 168.711, 8.83, 20.9, 30.2, 
  "", 4.485, 82.53, 0.895}, {"MLT", "Europe", "Malta", "2020-09-03", 1965., 
  34., 25.286, 13., 0., 0.429, 4450.343, 77.003, 57.267, 29.442, 0., 0.971, 
  0.91, "", "", "", "", "", "", "", "", 1869., 198868., 450.397, 4.233, 
  2075., 4.699, 0.012, 82.1, "tests performed", "", "", "", "", "", "", "", 
  "", "", 42.59, 441539., 1454.037, 42.4, 19.426, 11.324, 36513.323, 0.2, 
  168.711, 8.83, 20.9, 30.2, "", 4.485, 82.53, 0.895}, 
 {"MLT", "Europe", "Malta", "2020-09-04", 1984., 19., 23.429, 13., 0., 0.429, 
  4493.374, 43.031, 53.061, 29.442, 0., 0.971, 0.95, "", "", "", "", "", "", 
  "", "", 1703., 200571., 454.254, 3.857, 1992., 4.511, 0.012, 85., 
  "tests performed", "", "", "", "", "", "", "", "", "", 42.59, 441539., 
  1454.037, 42.4, 19.426, 11.324, 36513.323, 0.2, 168.711, 8.83, 20.9, 30.2, 
  "", 4.485, 82.53, 0.895}, {"MLT", "Europe", "Malta", "2020-09-05", 2014., 
  30., 23.857, 14., 1., 0.571, 4561.318, 67.944, 54.032, 31.707, 2.265, 
  1.294, 1., "", "", "", "", "", "", "", "", 1551., 202122., 457.767, 3.513, 
  1940., 4.394, 0.012, 81.3, "tests performed", "", "", "", "", "", "", "", 
  "", "", 42.59, 441539., 1454.037, 42.4, 19.426, 11.324, 36513.323, 0.2, 
  168.711, 8.83, 20.9, 30.2, "", 4.485, 82.53, 0.895}, 
 {"MLT", "Europe", "Malta", "2020-09-06", 2039., 25., 25.286, 14., 0., 0.286, 
  4617.939, 56.62, 57.267, 31.707, 0., 0.647, 1.05, "", "", "", "", "", "", 
  15.446, 34.981, 1640., 203762., 461.481, 3.714, 1883., 4.265, 0.013, 74.5, 
  "tests performed", "", "", "", "", "", "", "", "", "", 42.59, 441539., 
  1454.037, 42.4, 19.426, 11.324, 36513.323, 0.2, 168.711, 8.83, 20.9, 30.2, 
  "", 4.485, 82.53, 0.895}, {"MLT", "Europe", "Malta", "2020-09-07", 2076., 
  37., 27.571, 14., 0., 0.286, 4701.736, 83.798, 62.444, 31.707, 0., 0.647, 
  1.12, "", "", "", "", "", "", "", "", 1363., 205125., 464.568, 3.087, 
  1804., 4.086, 0.015, 65.4, "tests performed", "", "", "", "", "", "", "", 
  "", "", 42.59, 441539., 1454.037, 42.4, 19.426, 11.324, 36513.323, 0.2, 
  168.711, 8.83, 20.9, 30.2, "", 4.485, 82.53, 0.895}, 
 {"MLT", "Europe", "Malta", "2020-09-08", 2099., 23., 27.143, 14., 0., 0.286, 
  4753.827, 52.091, 61.473, 31.707, 0., 0.647, 1.16, "", "", "", "", "", "", 
  "", "", 2043., 207168., 469.195, 4.627, 1801., 4.079, 0.015, 66.4, 
  "tests performed", "", "", "", "", "", "", "", "", "", 42.59, 441539., 
  1454.037, 42.4, 19.426, 11.324, 36513.323, 0.2, 168.711, 8.83, 20.9, 30.2, 
  "", 4.485, 82.53, 0.895}, {"MLT", "Europe", "Malta", "2020-09-09", 2162., 
  63., 33., 14., 0., 0.143, 4896.51, 142.683, 74.739, 31.707, 0., 0.324, 
  1.22, "", "", "", "", "", "", "", "", 1957., 209125., 473.627, 4.432, 
  1732., 3.923, 0.019, 52.5, "tests performed", "", "", "", "", "", "", "", 
  "", "", 42.59, 441539., 1454.037, 42.4, 19.426, 11.324, 36513.323, 0.2, 
  168.711, 8.83, 20.9, 30.2, "", 4.485, 82.53, 0.895}, 
 {"MLT", "Europe", "Malta", "2020-09-10", 2204., 42., 34.143, 14., 0., 0.143, 
  4991.632, 95.122, 77.327, 31.707, 0., 0.324, 1.24, "", "", "", "", "", "", 
  "", "", 2094., 211219., 478.37, 4.743, 1764., 3.995, 0.019, 51.7, 
  "tests performed", "", "", "", "", "", "", "", "", "", 42.59, 441539., 
  1454.037, 42.4, 19.426, 11.324, 36513.323, 0.2, 168.711, 8.83, 20.9, 30.2, 
  "", 4.485, 82.53, 0.895}, {"MLT", "Europe", "Malta", "2020-09-11", 2247., 
  43., 37.571, 15., 1., 0.286, 5089.018, 97.387, 85.092, 33.972, 2.265, 
  0.647, 1.25, "", "", "", "", "", "", "", "", 1647., 212866., 482.1, 3.73, 
  1756., 3.977, 0.021, 46.7, "tests performed", "", "", "", "", "", "", "", 
  "", "", 42.59, 441539., 1454.037, 42.4, 19.426, 11.324, 36513.323, 0.2, 
  168.711, 8.83, 20.9, 30.2, "", 4.485, 82.53, 0.895}, 
 {"MLT", "Europe", "Malta", "2020-09-12", 2274., 27., 37.143, 15., 0., 0.143, 
  5150.168, 61.15, 84.121, 33.972, 0., 0.324, 1.27, "", "", "", "", "", "", 
  "", "", 2404., 215270., 487.545, 5.445, 1878., 4.253, 0.02, 50.6, 
  "tests performed", "", "", "", "", "", "", "", "", "", 42.59, 441539., 
  1454.037, 42.4, 19.426, 11.324, 36513.323, 0.2, 168.711, 8.83, 20.9, 30.2, 
  "", 4.485, 82.53, 0.895}, {"MLT", "Europe", "Malta", "2020-09-13", 2352., 
  78., 44.714, 15., 0., 0.143, 5326.823, 176.655, 101.269, 33.972, 0., 0.324, 
  1.32, "", "", "", "", "", "", 17.162, 38.868, 1736., 217006., 491.476, 
  3.932, 1892., 4.285, 0.024, 42.3, "tests performed", "", "", "", "", "", 
  "", "", "", "", 42.59, 441539., 1454.037, 42.4, 19.426, 11.324, 36513.323, 
  0.2, 168.711, 8.83, 20.9, 30.2, "", 4.485, 82.53, 0.895}, 
 {"MLT", "Europe", "Malta", "2020-09-14", 2405., 53., 47., 16., 1., 0.286, 
  5446.857, 120.035, 106.446, 36.237, 2.265, 0.647, 1.3, "", "", "", "", "", 
  "", "", "", 1665., 218671., 495.247, 3.771, 1935., 4.382, 0.024, 41.2, 
  "tests performed", "", "", "", "", "", "", "", "", "", 42.59, 441539., 
  1454.037, 42.4, 19.426, 11.324, 36513.323, 0.2, 168.711, 8.83, 20.9, 30.2, 
  "", 4.485, 82.53, 0.895}, {"MLT", "Europe", "Malta", "2020-09-15", 2454., 
  49., 50.714, 16., 0., 0.286, 5557.833, 110.975, 114.858, 36.237, 0., 0.647, 
  1.27, "", "", "", "", "", "", "", "", 2470., 221141., 500.841, 5.594, 
  1996., 4.521, 0.025, 39.4, "tests performed", "", "", "", "", "", "", "", 
  "", "", 42.59, 441539., 1454.037, 42.4, 19.426, 11.324, 36513.323, 0.2, 
  168.711, 8.83, 20.9, 30.2, "", 4.485, 82.53, 0.895}, 
 {"MLT", "Europe", "Malta", "2020-09-16", 2560., 106., 56.857, 16., 0., 
  0.286, 5797.902, 240.069, 128.77, 36.237, 0., 0.647, 1.24, "", "", "", "", 
  "", "", "", "", 2535., 223676., 506.583, 5.741, 2079., 4.709, 0.027, 36.6, 
  "tests performed", "", "", "", "", "", "", "", "", "", 42.59, 441539., 
  1454.037, 42.4, 19.426, 11.324, 36513.323, 0.2, 168.711, 8.83, 20.9, 30.2, 
  "", 4.485, 82.53, 0.895}, {"MLT", "Europe", "Malta", "2020-09-17", 2595., 
  35., 55.857, 16., 0., 0.286, 5877.171, 79.268, 126.506, 36.237, 0., 0.647, 
  1.15, "", "", "", "", "", "", "", "", 2632., 226308., 512.544, 5.961, 
  2156., 4.883, 0.026, 38.6, "tests performed", "", "", "", "", "", "", "", 
  "", "", 42.59, 441539., 1454.037, 42.4, 19.426, 11.324, 36513.323, 0.2, 
  168.711, 8.83, 20.9, 30.2, "", 4.485, 82.53, 0.895}, 
 {"MLT", "Europe", "Malta", "2020-09-18", 2634., 39., 55.286, 17., 1., 0.286, 
  5965.498, 88.327, 125.211, 38.502, 2.265, 0.647, 1.1, "", "", "", "", "", 
  "", "", "", 2922., 229230., 519.161, 6.618, 2338., 5.295, 0.024, 42.3, 
  "tests performed", "", "", "", "", "", "", "", "", "", 42.59, 441539., 
  1454.037, 42.4, 19.426, 11.324, 36513.323, 0.2, 168.711, 8.83, 20.9, 30.2, 
  "", 4.485, 82.53, 0.895}, {"MLT", "Europe", "Malta", "2020-09-19", 2699., 
  65., 60.714, 19., 2., 0.571, 6112.71, 147.212, 137.506, 43.031, 4.53, 
  1.294, 1.06, "", "", "", "", "", "", "", "", 2196., 231426., 524.135, 
  4.974, 2308., 5.227, 0.026, 38., "tests performed", "", "", "", "", "", "", 
  "", "", "", 42.59, 441539., 1454.037, 42.4, 19.426, 11.324, 36513.323, 0.2, 
  168.711, 8.83, 20.9, 30.2, "", 4.485, 82.53, 0.895}, 
 {"MLT", "Europe", "Malta", "2020-09-20", 2731., 32., 54.143, 20., 1., 0.714, 
  6185.184, 72.474, 122.623, 45.296, 2.265, 1.618, 1., "", "", "", "", 4.29, 
  9.717, 20.594, 46.641, 1783., 233209., 528.173, 4.038, 2315., 5.243, 0.023, 
  42.8, "tests performed", "", "", "", "", "", "", "", "", "", 42.59, 
  441539., 1454.037, 42.4, 19.426, 11.324, 36513.323, 0.2, 168.711, 8.83, 
  20.9, 30.2, "", 4.485, 82.53, 0.895}, {"MLT", "Europe", "Malta", 
  "2020-09-21", 2776., 45., 53., 23., 3., 1., 6287.1, 101.916, 120.035, 
  52.091, 6.794, 2.265, 0.97, "", "", "", "", "", "", "", "", 2409., 235618., 
  533.629, 5.456, 2421., 5.483, 0.022, 45.7, "tests performed", "", "", "", 
  "", "", "", "", "", "", 42.59, 441539., 1454.037, 42.4, 19.426, 11.324, 
  36513.323, 0.2, 168.711, 8.83, 20.9, 30.2, "", 4.485, 82.53, 0.895}, 
 {"MLT", "Europe", "Malta", "2020-09-22", 2814., 38., 51.429, 23., 0., 1., 
  6373.163, 86.063, 116.476, 52.091, 0., 2.265, 0.94, "", "", "", "", "", "", 
  "", "", 2443., 238061., 539.162, 5.533, 2417., 5.474, 0.021, 47., 
  "tests performed", "", "", "", "", "", "", "", "", "", 42.59, 441539., 
  1454.037, 42.4, 19.426, 11.324, 36513.323, 0.2, 168.711, 8.83, 20.9, 30.2, 
  "", 4.485, 82.53, 0.895}, {"MLT", "Europe", "Malta", "2020-09-23", 2856., 
  42., 42.286, 25., 2., 1.286, 6468.285, 95.122, 95.769, 56.62, 4.53, 2.912, 
  0.91, "", "", "", "", "", "", "", "", 2301., 240362., 544.373, 5.211, 
  2384., 5.399, 0.018, 56.4, "tests performed", "", "", "", "", "", "", "", 
  "", "", 42.59, 441539., 1454.037, 42.4, 19.426, 11.324, 36513.323, 0.2, 
  168.711, 8.83, 20.9, 30.2, "", 4.485, 82.53, 0.895}, 
 {"MLT", "Europe", "Malta", "2020-09-24", 2898., 42., 43.286, 27., 2., 1.571, 
  6563.407, 95.122, 98.034, 61.15, 4.53, 3.559, 0.89, "", "", "", "", "", "", 
  "", "", 2544., 242906., 550.135, 5.762, 2371., 5.37, 0.018, 54.8, 
  "tests performed", "", "", "", "", "", "", "", "", "", 42.59, 441539., 
  1454.037, 42.4, 19.426, 11.324, 36513.323, 0.2, 168.711, 8.83, 20.9, 30.2, 
  "", 4.485, 82.53, 0.895}, {"MLT", "Europe", "Malta", "2020-09-25", 2929., 
  31., 42.143, 29., 2., 1.714, 6633.616, 70.209, 95.445, 65.679, 4.53, 3.883, 
  0.88, "", "", "", "", "", "", "", "", 2096., 245002., 554.882, 4.747, 
  2253., 5.103, 0.019, 53.5, "tests performed", "", "", "", "", "", "", "", 
  "", "", 42.59, 441539., 1454.037, 42.4, 19.426, 11.324, 36513.323, 0.2, 
  168.711, 8.83, 20.9, 30.2, "", 4.485, 82.53, 0.895}, 
 {"MLT", "Europe", "Malta", "2020-09-26", 2958., 29., 37., 31., 2., 1.714, 
  6699.295, 65.679, 83.798, 70.209, 4.53, 3.883, 0.87, "", "", "", "", "", 
  "", "", "", 2326., 247328., 560.15, 5.268, 2272., 5.146, 0.016, 61.4, 
  "tests performed", "", "", "", "", "", "", "", "", "", 42.59, 441539., 
  1454.037, 42.4, 19.426, 11.324, 36513.323, 0.2, 168.711, 8.83, 20.9, 30.2, 
  "", 4.485, 82.53, 0.895}, {"MLT", "Europe", "Malta", "2020-09-27", 2979., 
  21., 35.429, 31., 0., 1.571, 6746.856, 47.561, 80.239, 70.209, 0., 3.559, 
  0.88, "", "", "", "", 3.432, 7.774, 13.729, 31.094, 2302., 249630., 
  565.363, 5.214, 2346., 5.313, 0.015, 66.2, "tests performed", "", "", "", 
  "", "", "", "", "", "", 42.59, 441539., 1454.037, 42.4, 19.426, 11.324, 
  36513.323, 0.2, 168.711, 8.83, 20.9, 30.2, "", 4.485, 82.53, 0.895}, 
 {"MLT", "Europe", "Malta", "2020-09-28", 3006., 27., 32.857, 32., 1., 1.286, 
  6808.006, 61.15, 74.415, 72.474, 2.265, 2.912, 0.92, "", "", "", "", "", 
  "", "", "", 2116., 251746., 570.156, 4.792, 2304., 5.218, 0.014, 70.1, 
  "tests performed", "", "", "", "", "", "", "", "", "", 42.59, 441539., 
  1454.037, 42.4, 19.426, 11.324, 36513.323, 0.2, 168.711, 8.83, 20.9, 30.2, 
  "", 4.485, 82.53, 0.895}, {"MLT", "Europe", "Malta", "2020-09-29", 3035., 
  29., 31.571, 34., 2., 1.571, 6873.685, 65.679, 71.503, 77.003, 4.53, 3.559, 
  0.96, "", "", "", "", "", "", "", "", 2211., 253957., 575.163, 5.007, 
  2271., 5.143, 0.014, 71.9, "tests performed", "", "", "", "", "", "", "", 
  "", "", 42.59, 441539., 1454.037, 42.4, 19.426, 11.324, 36513.323, 0.2, 
  168.711, 8.83, 20.9, 30.2, "", 4.485, 82.53, 0.895}, 
 {"MLT", "Europe", "Malta", "2020-09-30", 3058., 23., 28.857, 35., 1., 1.429, 
  6925.776, 52.091, 65.356, 79.268, 2.265, 3.235, 1.01, "", "", "", "", "", 
  "", "", "", 2566., 256523., 580.975, 5.811, 2309., 5.229, 0.012, 80., 
  "tests performed", "", "", "", "", "", "", "", "", "", 42.59, 441539., 
  1454.037, 42.4, 19.426, 11.324, 36513.323, 0.2, 168.711, 8.83, 20.9, 30.2, 
  "", 4.485, 82.53, 0.895}, {"MLT", "Europe", "Malta", "2020-10-01", 3095., 
  37., 28.143, 35., 0., 1.143, 7009.573, 83.798, 63.738, 79.268, 0., 2.588, 
  1.1, "", "", "", "", "", "", "", "", 2260., 258783., 586.093, 5.118, 2268., 
  5.137, 0.012, 80.6, "tests performed", "", "", "", "", "", "", "", "", "", 
  45.37, 441539., 1454.037, 42.4, 19.426, 11.324, 36513.323, 0.2, 168.711, 
  8.83, 20.9, 30.2, "", 4.485, 82.53, 0.895}, 
 {"MLT", "Europe", "Malta", "2020-10-02", 3139., 44., 30., 37., 2., 1.143, 
  7109.225, 99.651, 67.944, 83.798, 4.53, 2.588, 1.19, "", "", "", "", "", 
  "", "", "", 2108., 260891., 590.867, 4.774, 2270., 5.141, 0.013, 75.7, 
  "tests performed", "", "", "", "", "", "", "", "", "", 45.37, 441539., 
  1454.037, 42.4, 19.426, 11.324, 36513.323, 0.2, 168.711, 8.83, 20.9, 30.2, 
  "", 4.485, 82.53, 0.895}, {"MLT", "Europe", "Malta", "2020-10-03", 3204., 
  65., 35.143, 38., 1., 1., 7256.437, 147.212, 79.592, 86.063, 2.265, 2.265, 
  1.26, "", "", "", "", "", "", "", "", 2537., 263428., 596.613, 5.746, 
  2300., 5.209, 0.015, 65.4, "tests performed", "", "", "", "", "", "", "", 
  "", "", 45.37, 441539., 1454.037, 42.4, 19.426, 11.324, 36513.323, 0.2, 
  168.711, 8.83, 20.9, 30.2, "", 4.485, 82.53, 0.895}, 
 {"MLT", "Europe", "Malta", "2020-10-04", 3270., 66., 41.571, 39., 1., 1.143, 
  7405.914, 149.477, 94.151, 88.327, 2.265, 2.588, 1.3, "", "", "", "", 
  3.432, 7.774, 18.02, 40.811, 2176., 265604., 601.541, 4.928, 2282., 5.168, 
  0.018, 54.9, "tests performed", "", "", "", "", "", "", "", "", "", 45.37, 
  441539., 1454.037, 42.4, 19.426, 11.324, 36513.323, 0.2, 168.711, 8.83, 
  20.9, 30.2, "", 4.485, 82.53, 0.895}, {"MLT", "Europe", "Malta", 
  "2020-10-05", 3327., 57., 45.857, 39., 0., 1., 7535.008, 129.094, 103.858, 
  88.327, 0., 2.265, 1.32, "", "", "", "", "", "", "", "", 1961., 267565., 
  605.983, 4.441, 2260., 5.118, 0.02, 49.3, "tests performed", "", "", "", 
  "", "", "", "", "", "", 45.37, 441539., 1454.037, 42.4, 19.426, 11.324, 
  36513.323, 0.2, 168.711, 8.83, 20.9, 30.2, "", 4.485, 82.53, 0.895}, 
 {"MLT", "Europe", "Malta", "2020-10-06", 3374., 47., 48.429, 40., 1., 0.857, 
  7641.454, 106.446, 109.681, 90.592, 2.265, 1.941, 1.33, "", "", "", "", "", 
  "", "", "", 2497., 270062., 611.638, 5.655, 2301., 5.211, 0.021, 47.5, 
  "tests performed", "", "", "", "", "", "", "", "", "", 45.37, 441539., 
  1454.037, 42.4, 19.426, 11.324, 36513.323, 0.2, 168.711, 8.83, 20.9, 30.2, 
  "", 4.485, 82.53, 0.895}, {"MLT", "Europe", "Malta", "2020-10-07", 3442., 
  68., 54.857, 41., 1., 0.857, 7795.461, 154.007, 124.241, 92.857, 2.265, 
  1.941, 1.35, "", "", "", "", "", "", "", "", 2490., 272552., 617.277, 
  5.639, 2290., 5.186, 0.024, 41.7, "tests performed", "", "", "", "", "", 
  "", "", "", "", 45.37, 441539., 1454.037, 42.4, 19.426, 11.324, 36513.323, 
  0.2, 168.711, 8.83, 20.9, 30.2, "", 4.485, 82.53, 0.895}, 
 {"MLT", "Europe", "Malta", "2020-10-08", 3506., 64., 58.714, 41., 0., 0.857, 
  7940.408, 144.948, 132.976, 92.857, 0., 1.941, 1.38, "", "", "", "", "", 
  "", "", "", 2732., 275284., 623.465, 6.187, 2357., 5.338, 0.025, 40.1, 
  "tests performed", "", "", "", "", "", "", "", "", "", 45.37, 441539., 
  1454.037, 42.4, 19.426, 11.324, 36513.323, 0.2, 168.711, 8.83, 20.9, 30.2, 
  "", 4.485, 82.53, 0.895}, {"MLT", "Europe", "Malta", "2020-10-09", 3581., 
  75., 63.143, 41., 0., 0.571, 8110.269, 169.86, 143.006, 92.857, 0., 1.294, 
  1.41, "", "", "", "", "", "", "", "", 2315., 277599., 628.708, 5.243, 
  2387., 5.406, 0.026, 37.8, "tests performed", "", "", "", "", "", "", "", 
  "", "", 45.37, 441539., 1454.037, 42.4, 19.426, 11.324, 36513.323, 0.2, 
  168.711, 8.83, 20.9, 30.2, "", 4.485, 82.53, 0.895}, 
 {"MLT", "Europe", "Malta", "2020-10-10", 3681., 100., 68.143, 41., 0., 
  0.429, 8336.749, 226.481, 154.33, 92.857, 0., 0.971, 1.42, "", "", "", "", 
  "", "", "", "", 2529., 280128., 634.435, 5.728, 2386., 5.404, 0.029, 35., 
  "tests performed", "", "", "", "", "", "", "", "", "", 45.37, 441539., 
  1454.037, 42.4, 19.426, 11.324, 36513.323, 0.2, 168.711, 8.83, 20.9, 30.2, 
  "", 4.485, 82.53, 0.895}, {"MLT", "Europe", "Malta", "2020-10-11", 3776., 
  95., 72.286, 41., 0., 0.286, 8551.906, 215.157, 163.713, 92.857, 0., 0.647, 
  1.43, "", "", "", "", 3.432, 7.774, 26.601, 60.245, 1940., 282068., 
  638.829, 4.394, 2352., 5.327, 0.031, 32.5, "tests performed", "", "", "", 
  "", "", "", "", "", "", 45.37, 441539., 1454.037, 42.4, 19.426, 11.324, 
  36513.323, 0.2, 168.711, 8.83, 20.9, 30.2, "", 4.485, 82.53, 0.895}, 
 {"MLT", "Europe", "Malta", "2020-10-12", 3844., 68., 73.857, 43., 2., 0.571, 
  8705.913, 154.007, 167.272, 97.387, 4.53, 1.294, 1.42, "", "", "", "", "", 
  "", "", "", 2257., 284325., 643.941, 5.112, 2394., 5.422, 0.031, 32.4, 
  "tests performed", "", "", "", "", "", "", "", "", "", 45.37, 441539., 
  1454.037, 42.4, 19.426, 11.324, 36513.323, 0.2, 168.711, 8.83, 20.9, 30.2, 
  "", 4.485, 82.53, 0.895}, {"MLT", "Europe", "Malta", "2020-10-13", 3937., 
  93., 80.429, 44., 1., 0.571, 8916.54, 210.627, 182.155, 99.651, 2.265, 
  1.294, 1.43, "", "", "", "", "", "", "", "", 2761., 287086., 650.194, 
  6.253, 2432., 5.508, 0.033, 30.2, "tests performed", "", "", "", "", "", 
  "", "", "", "", 45.37, 441539., 1454.037, 42.4, 19.426, 11.324, 36513.323, 
  0.2, 168.711, 8.83, 20.9, 30.2, "", 4.485, 82.53, 0.895}, 
 {"MLT", "Europe", "Malta", "2020-10-14", 4048., 111., 86.571, 44., 0., 
  0.429, 9167.933, 251.393, 196.067, 99.651, 0., 0.971, 1.44, "", "", "", "", 
  "", "", "", "", 2481., 289567., 655.813, 5.619, 2431., 5.506, 0.036, 28.1, 
  "tests performed", "", "", "", "", "", "", "", "", "", 45.37, 441539., 
  1454.037, 42.4, 19.426, 11.324, 36513.323, 0.2, 168.711, 8.83, 20.9, 30.2, 
  "", 4.485, 82.53, 0.895}, {"MLT", "Europe", "Malta", "2020-10-15", 4160., 
  112., 93.429, 45., 1., 0.571, 9421.591, 253.658, 211.598, 101.916, 2.265, 
  1.294, 1.44, "", "", "", "", "", "", "", "", 2882., 292449., 662.34, 6.527, 
  2452., 5.553, 0.038, 26.2, "tests performed", "", "", "", "", "", "", "", 
  "", "", 45.37, 441539., 1454.037, 42.4, 19.426, 11.324, 36513.323, 0.2, 
  168.711, 8.83, 20.9, 30.2, "", 4.485, 82.53, 0.895}, 
 {"MLT", "Europe", "Malta", "2020-10-16", 4282., 122., 100.143, 45., 0., 
  0.571, 9697.898, 276.306, 226.804, 101.916, 0., 1.294, 1.44, "", "", "", 
  "", "", "", "", "", 2885., 295334., 668.874, 6.534, 2534., 5.739, 0.04, 
  25.3, "tests performed", "", "", "", "", "", "", "", "", "", 45.37, 
  441539., 1454.037, 42.4, 19.426, 11.324, 36513.323, 0.2, 168.711, 8.83, 
  20.9, 30.2, "", 4.485, 82.53, 0.895}, {"MLT", "Europe", "Malta", 
  "2020-10-17", 4486., 204., 115., 45., 0., 0.571, 10159.918, 462.02, 
  260.453, 101.916, 0., 1.294, 1.43, "", "", "", "", "", "", "", "", 2404., 
  297738., 674.319, 5.445, 2516., 5.698, 0.046, 21.9, "tests performed", "", 
  "", "", "", "", "", "", "", "", 45.37, 441539., 1454.037, 42.4, 19.426, 
  11.324, 36513.323, 0.2, 168.711, 8.83, 20.9, 30.2, "", 4.485, 82.53, 
  0.895}, {"MLT", "Europe", "Malta", "2020-10-18", 4628., 142., 121.714, 45., 
  0., 0.571, 10481.52, 321.602, 275.659, 101.916, 0., 1.294, 1.37, "", "", 
  "", "", 5.149, 11.66, 39.472, 89.396, 2561., 300299., 680.119, 5.8, 2604., 
  5.898, 0.047, 21.4, "tests performed", "", "", "", "", "", "", "", "", "", 
  45.37, 441539., 1454.037, 42.4, 19.426, 11.324, 36513.323, 0.2, 168.711, 
  8.83, 20.9, 30.2, "", 4.485, 82.53, 0.895}, 
 {"MLT", "Europe", "Malta", "2020-10-19", 4737., 109., 127.571, 45., 0., 
  0.286, 10728.384, 246.864, 288.924, 101.916, 0., 0.647, 1.31, "", "", "", 
  "", "", "", "", "", 2689., 302988., 686.209, 6.09, 2666., 6.038, 0.048, 
  20.9, "tests performed", "", "", "", "", "", "", "", "", "", 49.07, 
  441539., 1454.037, 42.4, 19.426, 11.324, 36513.323, 0.2, 168.711, 8.83, 
  20.9, 30.2, "", 4.485, 82.53, 0.895}, {"MLT", "Europe", "Malta", 
  "2020-10-20", 4871., 134., 133.429, 46., 1., 0.286, 11031.868, 303.484, 
  302.19, 104.181, 2.265, 0.647, 1.26, "", "", "", "", "", "", "", "", 2823., 
  305811., 692.602, 6.394, 2675., 6.058, 0.05, 20., "tests performed", "", 
  "", "", "", "", "", "", "", "", 49.07, 441539., 1454.037, 42.4, 19.426, 
  11.324, 36513.323, 0.2, 168.711, 8.83, 20.9, 30.2, "", 4.485, 82.53, 
  0.895}, {"MLT", "Europe", "Malta", "2020-10-21", 5026., 155., 139.714, 46., 
  0., 0.286, 11382.913, 351.045, 316.426, 104.181, 0., 0.647, 1.2, "", "", 
  "", "", "", "", "", "", 2951., 308762., 699.286, 6.683, 2742., 6.21, 0.051, 
  19.6, "tests performed", "", "", "", "", "", "", "", "", "", 49.07, 
  441539., 1454.037, 42.4, 19.426, 11.324, 36513.323, 0.2, 168.711, 8.83, 
  20.9, 30.2, "", 4.485, 82.53, 0.895}, {"MLT", "Europe", "Malta", 
  "2020-10-22", 5137., 111., 139.571, 49., 3., 0.571, 11634.306, 251.393, 
  316.102, 110.975, 6.794, 1.294, 1.15, "", "", "", "", "", "", "", "", 
  2685., 311447., 705.367, 6.081, 2714., 6.147, 0.051, 19.4, 
  "tests performed", "", "", "", "", "", "", "", "", "", 49.07, 441539., 
  1454.037, 42.4, 19.426, 11.324, 36513.323, 0.2, 168.711, 8.83, 20.9, 30.2, 
  "", 4.485, 82.53, 0.895}, {"MLT", "Europe", "Malta", "2020-10-23", 5258., 
  121., 139.429, 49., 0., 0.571, 11908.348, 274.041, 315.779, 110.975, 0., 
  1.294, 1.1, "", "", "", "", "", "", "", "", 3144., 314591., 712.487, 7.121, 
  2751., 6.23, 0.051, 19.7, "tests performed", "", "", "", "", "", "", "", 
  "", "", 49.07, 441539., 1454.037, 42.4, 19.426, 11.324, 36513.323, 0.2, 
  168.711, 8.83, 20.9, 30.2, "", 4.485, 82.53, 0.895}, 
 {"MLT", "Europe", "Malta", "2020-10-24", 5373., 115., 126.714, 50., 1., 
  0.714, 12168.8, 260.453, 286.983, 113.24, 2.265, 1.618, 1.06, "", "", "", 
  "", "", "", "", "", 3284., 317875., 719.925, 7.438, 2877., 6.516, 0.044, 
  22.7, "tests performed", "", "", "", "", "", "", "", "", "", 49.07, 
  441539., 1454.037, 42.4, 19.426, 11.324, 36513.323, 0.2, 168.711, 8.83, 
  20.9, 30.2, "", 4.485, 82.53, 0.895}, {"MLT", "Europe", "Malta", 
  "2020-10-25", 5498., 125., 124.286, 51., 1., 0.857, 12451.901, 283.101, 
  281.483, 115.505, 2.265, 1.941, 1.04, "", "", "", "", 7.723, 17.491, 
  34.323, 77.736, 2811., 320686., 726.291, 6.366, 2912., 6.595, 0.043, 23.4, 
  "tests performed", "", "", "", "", "", "", "", "", "", 49.07, 441539., 
  1454.037, 42.4, 19.426, 11.324, 36513.323, 0.2, 168.711, 8.83, 20.9, 30.2, 
  "", 4.485, 82.53, 0.895}, {"MLT", "Europe", "Malta", "2020-10-26", 5578., 
  80., 120.143, 53., 2., 1.143, 12633.086, 181.184, 272.1, 120.035, 4.53, 
  2.588, 1.01, "", "", "", "", "", "", "", "", 2912., 323598., 732.887, 
  6.595, 2944., 6.668, 0.041, 24.5, "tests performed", "", "", "", "", "", 
  "", "", "", "", 49.07, 441539., 1454.037, 42.4, 19.426, 11.324, 36513.323, 
  0.2, 168.711, 8.83, 20.9, 30.2, "", 4.485, 82.53, 0.895}, 
 {"MLT", "Europe", "Malta", "2020-10-27", 5685., 107., 116.286, 55., 2., 
  1.286, 12875.42, 242.334, 263.365, 124.564, 4.53, 2.912, 1., "", "", "", 
  "", "", "", "", "", 2946., 326544., 739.559, 6.672, 2962., 6.708, 0.039, 
  25.5, "tests performed", "", "", "", "", "", "", "", "", "", 49.07, 
  441539., 1454.037, 42.4, 19.426, 11.324, 36513.323, 0.2, 168.711, 8.83, 
  20.9, 30.2, "", 4.485, 82.53, 0.895}, {"MLT", "Europe", "Malta", 
  "2020-10-28", 5760., 75., 104.857, 56., 1., 1.429, 13045.28, 169.86, 
  237.481, 126.829, 2.265, 3.235, 0.99, "", "", "", "", "", "", "", "", 
  2964., 329508., 746.272, 6.713, 2964., 6.713, 0.035, 28.3, 
  "tests performed", "", "", "", "", "", "", "", "", "", 49.07, 441539., 
  1454.037, 42.4, 19.426, 11.324, 36513.323, 0.2, 168.711, 8.83, 20.9, 30.2, 
  "", 4.485, 82.53, 0.895}, {"MLT", "Europe", "Malta", "2020-10-29", 5866., 
  106., 104.143, 59., 3., 1.429, 13285.35, 240.069, 235.863, 133.624, 6.794, 
  3.235, 1., "", "", "", "", "", "", "", "", 3075., 332583., 753.236, 6.964, 
  3019., 6.837, 0.034, 29., "tests performed", "", "", "", "", "", "", "", 
  "", "", 52.78, 441539., 1454.037, 42.4, 19.426, 11.324, 36513.323, 0.2, 
  168.711, 8.83, 20.9, 30.2, "", 4.485, 82.53, 0.895}, 
 {"MLT", "Europe", "Malta", "2020-10-30", 5942., 76., 97.714, 61., 2., 1.714, 
  13457.475, 172.125, 221.304, 138.153, 4.53, 3.883, 1.02, "", "", "", "", 
  "", "", "", "", 3698., 336281., 761.611, 8.375, 3099., 7.019, 0.032, 31.7, 
  "tests performed", "", "", "", "", "", "", "", "", "", 52.78, 441539., 
  1454.037, 42.4, 19.426, 11.324, 36513.323, 0.2, 168.711, 8.83, 20.9, 30.2, 
  "", 4.485, 82.53, 0.895}, {"MLT", "Europe", "Malta", "2020-10-31", 6042., 
  100., 95.571, 62., 1., 1.714, 13683.955, 226.481, 216.451, 140.418, 2.265, 
  3.883, 1.06, "", "", "", "", "", "", "", "", 3414., 339695., 769.343, 
  7.732, 3117., 7.059, 0.031, 32.6, "tests performed", "", "", "", "", "", 
  "", "", "", "", 52.78, 441539., 1454.037, 42.4, 19.426, 11.324, 36513.323, 
  0.2, 168.711, 8.83, 20.9, 30.2, "", 4.485, 82.53, 0.895}, 
 {"MLT", "Europe", "Malta", "2020-11-01", 6182., 140., 97.714, 64., 2., 
  1.857, 14001.028, 317.073, 221.304, 144.948, 4.53, 4.206, 1.12, "", "", "", 
  "", 4.29, 9.717, 63.498, 143.811, 3557., 343252., 777.399, 8.056, 3224., 
  7.302, 0.03, 33., "tests performed", "", "", "", "", "", "", "", "", "", 
  52.78, 441539., 1454.037, 42.4, 19.426, 11.324, 36513.323, 0.2, 168.711, 
  8.83, 20.9, 30.2, "", 4.485, 82.53, 0.895}, 
 {"MLT", "Europe", "Malta", "2020-11-02", 6400., 218., 117.429, 66., 2., 
  1.857, 14494.756, 493.728, 265.953, 149.477, 4.53, 4.206, 1.15, "", "", "", 
  "", "", "", "", "", 2816., 346068., 783.777, 6.378, 3210., 7.27, 0.037, 
  27.3, "tests performed", "", "", "", "", "", "", "", "", "", 52.78, 
  441539., 1454.037, 42.4, 19.426, 11.324, 36513.323, 0.2, 168.711, 8.83, 
  20.9, 30.2, "", 4.485, 82.53, 0.895}, {"MLT", "Europe", "Malta", 
  "2020-11-03", 6506., 106., 117.286, 64., -2., 1.286, 14734.825, 240.069, 
  265.629, 144.948, -4.53, 2.912, 1.11, "", "", "", "", "", "", "", "", 
  3046., 349114., 790.675, 6.899, 3224., 7.302, 0.036, 27.5, 
  "tests performed", "", "", "", "", "", "", "", "", "", 52.78, 441539., 
  1454.037, 42.4, 19.426, 11.324, 36513.323, 0.2, 168.711, 8.83, 20.9, 30.2, 
  "", 4.485, 82.53, 0.895}, {"MLT", "Europe", "Malta", "2020-11-04", 6590., 
  84., 118.571, 65., 1., 1.286, 14925.069, 190.244, 268.541, 147.212, 2.265, 
  2.912, 1.09, "", "", "", "", "", "", "", "", 2842., 351956., 797.112, 
  6.437, 3207., 7.263, 0.037, 27., "tests performed", "", "", "", "", "", "", 
  "", "", "", 52.78, 441539., 1454.037, 42.4, 19.426, 11.324, 36513.323, 0.2, 
  168.711, 8.83, 20.9, 30.2, "", 4.485, 82.53, 0.895}, 
 {"MLT", "Europe", "Malta", "2020-11-05", 6764., 174., 128.286, 70., 5., 
  1.571, 15319.145, 394.076, 290.542, 158.536, 11.324, 3.559, 1.1, "", "", 
  "", "", "", "", "", "", 3522., 355478., 805.089, 7.977, 3271., 7.408, 
  0.039, 25.5, "tests performed", "", "", "", "", "", "", "", "", "", 52.78, 
  441539., 1454.037, 42.4, 19.426, 11.324, 36513.323, 0.2, 168.711, 8.83, 
  20.9, 30.2, "", 4.485, 82.53, 0.895}, {"MLT", "Europe", "Malta", 
  "2020-11-06", 6893., 129., 135.857, 73., 3., 1.714, 15611.305, 292.16, 
  307.69, 165.331, 6.794, 3.883, 1.08, "", "", "", "", "", "", "", "", 2941., 
  358419., 811.749, 6.661, 3163., 7.164, 0.043, 23.3, "tests performed", "", 
  "", "", "", "", "", "", "", "", 52.78, 441539., 1454.037, 42.4, 19.426, 
  11.324, 36513.323, 0.2, 168.711, 8.83, 20.9, 30.2, "", 4.485, 82.53, 
  0.895}, {"MLT", "Europe", "Malta", "2020-11-07", 7039., 146., 142.429, 74., 
  1., 1.714, 15941.967, 330.662, 322.573, 167.596, 2.265, 3.883, 1.06, "", 
  "", "", "", "", "", "", "", 2943., 361362., 818.415, 6.665, 3095., 7.01, 
  0.046, 21.7, "tests performed", "", "", "", "", "", "", "", "", "", 52.78, 
  441539., 1454.037, 42.4, 19.426, 11.324, 36513.323, 0.2, 168.711, 8.83, 
  20.9, 30.2, "", 4.485, 82.53, 0.895}, {"MLT", "Europe", "Malta", 
  "2020-11-08", 7141., 102., 137., 76., 2., 1.714, 16172.977, 231.01, 
  310.278, 172.125, 4.53, 3.883, 1.04, "", "", "", "", 2.574, 5.83, 64.356, 
  145.754, 2850., 364212., 824.869, 6.455, 2994., 6.781, 0.046, 21.9, 
  "tests performed", "", "", "", "", "", "", "", "", "", 52.78, 441539., 
  1454.037, 42.4, 19.426, 11.324, 36513.323, 0.2, 168.711, 8.83, 20.9, 30.2, 
  "", 4.485, 82.53, 0.895}, {"MLT", "Europe", "Malta", "2020-11-09", 7243., 
  102., 120.429, 78., 2., 1.714, 16403.987, 231.01, 272.747, 176.655, 4.53, 
  3.883, 1.04, "", "", "", "", "", "", "", "", 3296., 367508., 832.334, 
  7.465, 3063., 6.937, 0.039, 25.4, "tests performed", "", "", "", "", "", 
  "", "", "", "", 52.78, 441539., 1454.037, 42.4, 19.426, 11.324, 36513.323, 
  0.2, 168.711, 8.83, 20.9, 30.2, "", 4.485, 82.53, 0.895}, 
 {"MLT", "Europe", "Malta", "2020-11-10", 7396., 153., 127.143, 81., 3., 
  2.429, 16750.502, 346.515, 287.954, 183.449, 6.794, 5.5, 1.05, "", "", "", 
  "", "", "", "", "", 3012., 370520., 839.156, 6.822, 3058., 6.926, 0.042, 
  24.1, "tests performed", "", "", "", "", "", "", "", "", "", 52.78, 
  441539., 1454.037, 42.4, 19.426, 11.324, 36513.323, 0.2, 168.711, 8.83, 
  20.9, 30.2, "", 4.485, 82.53, 0.895}, {"MLT", "Europe", "Malta", 
  "2020-11-11", 7537., 141., 135.286, 88., 7., 3.286, 17069.84, 319.338, 
  306.396, 199.303, 15.854, 7.442, 1.04, "", "", "", "", "", "", "", "", 
  3460., 373980., 846.992, 7.836, 3146., 7.125, 0.043, 23.3, 
  "tests performed", "", "", "", "", "", "", "", "", "", 52.78, 441539., 
  1454.037, 42.4, 19.426, 11.324, 36513.323, 0.2, 168.711, 8.83, 20.9, 30.2, 
  "", 4.485, 82.53, 0.895}, {"MLT", "Europe", "Malta", "2020-11-12", 7646., 
  109., 126., 88., 0., 2.571, 17316.704, 246.864, 285.366, 199.303, 0., 
  5.824, 1.02, "", "", "", "", "", "", "", "", 3035., 377015., 853.866, 
  6.874, 3077., 6.969, 0.041, 24.4, "tests performed", "", "", "", "", "", 
  "", "", "", "", 52.78, 441539., 1454.037, 42.4, 19.426, 11.324, 36513.323, 
  0.2, 168.711, 8.83, 20.9, 30.2, "", 4.485, 82.53, 0.895}, 
 {"MLT", "Europe", "Malta", "2020-11-13", 7796., 150., 129., 92., 4., 2.714, 
  17656.424, 339.721, 292.16, 208.362, 9.059, 6.147, 1.02, "", "", "", "", 
  "", "", "", "", 2656., 379671., 859.881, 6.015, 3036., 6.876, 0.042, 23.5, 
  "tests performed", "", "", "", "", "", "", "", "", "", 52.78, 441539., 
  1454.037, 42.4, 19.426, 11.324, 36513.323, 0.2, 168.711, 8.83, 20.9, 30.2, 
  "", 4.485, 82.53, 0.895}, {"MLT", "Europe", "Malta", "2020-11-14", 7917., 
  121., 125.429, 95., 3., 3., 17930.466, 274.041, 284.071, 215.157, 6.794, 
  6.794, 1.01, "", "", "", "", "", "", "", "", 3419., 383090., 867.624, 
  7.743, 3104., 7.03, 0.04, 24.7, "tests performed", "", "", "", "", "", "", 
  "", "", "", 52.78, 441539., 1454.037, 42.4, 19.426, 11.324, 36513.323, 0.2, 
  168.711, 8.83, 20.9, 30.2, "", 4.485, 82.53, 0.895}, 
 {"MLT", "Europe", "Malta", "2020-11-15", 8034., 117., 127.571, 97., 2., 3., 
  18195.448, 264.982, 288.924, 219.686, 4.53, 6.794, 1., "", "", "", "", 
  6.007, 13.604, 88.383, 200.169, 3189., 386279., 874.847, 7.222, 3152., 
  7.139, 0.04, 24.7, "tests performed", "", "", "", "", "", "", "", "", "", 
  52.78, 441539., 1454.037, 42.4, 19.426, 11.324, 36513.323, 0.2, 168.711, 
  8.83, 20.9, 30.2, "", 4.485, 82.53, 0.895}, 
 {"MLT", "Europe", "Malta", "2020-11-16", 8137., 103., 127.714, 98., 1., 
  2.857, 18428.723, 233.275, 289.248, 221.951, 2.265, 6.471, 1., "", "", "", 
  "", "", "", "", "", 2340., 388619., 880.146, 5.3, 3016., 6.831, 0.042, 
  23.6, "tests performed", "", "", "", "", "", "", "", "", "", 52.78, 
  441539., 1454.037, 42.4, 19.426, 11.324, 36513.323, 0.2, 168.711, 8.83, 
  20.9, 30.2, "", 4.485, 82.53, 0.895}, {"MLT", "Europe", "Malta", 
  "2020-11-17", 8247., 110., 121.571, 101., 3., 2.857, 18677.852, 249.129, 
  275.336, 228.745, 6.794, 6.471, 1.01, "", "", "", "", "", "", "", "", 
  3380., 391999., 887.802, 7.655, 3068., 6.948, 0.04, 25.2, 
  "tests performed", "", "", "", "", "", "", "", "", "", 52.78, 441539., 
  1454.037, 42.4, 19.426, 11.324, 36513.323, 0.2, 168.711, 8.83, 20.9, 30.2, 
  "", 4.485, 82.53, 0.895}, {"MLT", "Europe", "Malta", "2020-11-18", 8420., 
  173., 126.143, 103., 2., 2.143, 19069.663, 391.811, 285.689, 233.275, 4.53, 
  4.853, 1.02, "", "", "", "", "", "", "", "", 3050., 395049., 894.709, 
  6.908, 3010., 6.817, 0.042, 23.9, "tests performed", "", "", "", "", "", 
  "", "", "", "", 52.78, 441539., 1454.037, 42.4, 19.426, 11.324, 36513.323, 
  0.2, 168.711, 8.83, 20.9, 30.2, "", 4.485, 82.53, 0.895}, 
 {"MLT", "Europe", "Malta", "2020-11-19", 8560., 140., 130.571, 104., 1., 
  2.286, 19386.736, 317.073, 295.719, 235.54, 2.265, 5.177, 1.01, "", "", "", 
  "", "", "", "", "", 3377., 398426., 902.357, 7.648, 3059., 6.928, 0.043, 
  23.4, "tests performed", "", "", "", "", "", "", "", "", "", 52.78, 
  441539., 1454.037, 42.4, 19.426, 11.324, 36513.323, 0.2, 168.711, 8.83, 
  20.9, 30.2, "", 4.485, 82.53, 0.895}, {"MLT", "Europe", "Malta", 
  "2020-11-20", 8681., 121., 126.429, 108., 4., 2.286, 19660.777, 274.041, 
  286.336, 244.599, 9.059, 5.177, 0.99, "", "", "", "", "", "", "", "", 
  3393., 401819., 910.042, 7.684, 3164., 7.166, 0.04, 25., "tests performed", 
  "", "", "", "", "", "", "", "", "", 52.78, 441539., 1454.037, 42.4, 19.426, 
  11.324, 36513.323, 0.2, 168.711, 8.83, 20.9, 30.2, "", 4.485, 82.53, 
  0.895}, {"MLT", "Europe", "Malta", "2020-11-21", 8822., 141., 129.286, 
  111., 3., 2.286, 19980.115, 319.338, 292.807, 251.393, 6.794, 5.177, 0.98, 
  "", "", "", "", "", "", "", "", 3221., 405040., 917.337, 7.295, 3136., 
  7.102, 0.041, 24.3, "tests performed", "", "", "", "", "", "", "", "", "", 
  52.78, 441539., 1454.037, 42.4, 19.426, 11.324, 36513.323, 0.2, 168.711, 
  8.83, 20.9, 30.2, "", 4.485, 82.53, 0.895}, 
 {"MLT", "Europe", "Malta", "2020-11-22", 8924., 102., 127.143, 111., 0., 2., 
  20211.125, 231.01, 287.954, 251.393, 0., 4.53, 0.96, "", "", "", "", 3.432, 
  7.774, 89.241, 202.113, 2192., 407232., 922.301, 4.964, 2993., 6.779, 
  0.042, 23.5, "tests performed", "", "", "", "", "", "", "", "", "", 52.78, 
  441539., 1454.037, 42.4, 19.426, 11.324, 36513.323, 0.2, 168.711, 8.83, 
  20.9, 30.2, "", 4.485, 82.53, 0.895}, {"MLT", "Europe", "Malta", 
  "2020-11-23", 9004., 80., 123.857, 113., 2., 2.143, 20392.31, 181.184, 
  280.512, 255.923, 4.53, 4.853, 0.95, "", "", "", "", "", "", "", "", 2664., 
  409896., 928.335, 6.033, 3040., 6.885, 0.041, 24.5, "tests performed", "", 
  "", "", "", "", "", "", "", "", 52.78, 441539., 1454.037, 42.4, 19.426, 
  11.324, 36513.323, 0.2, 168.711, 8.83, 20.9, 30.2, "", 4.485, 82.53, 
  0.895}, {"MLT", "Europe", "Malta", "2020-11-24", 9137., 133., 127.143, 
  117., 4., 2.286, 20693.529, 301.219, 287.954, 264.982, 9.059, 5.177, 0.97, 
  "", "", "", "", "", "", "", "", 3028., 412924., 935.193, 6.858, 2989., 
  6.77, 0.043, 23.5, "tests performed", "", "", "", "", "", "", "", "", "", 
  52.78, 441539., 1454.037, 42.4, 19.426, 11.324, 36513.323, 0.2, 168.711, 
  8.83, 20.9, 30.2, "", 4.485, 82.53, 0.895}, 
 {"MLT", "Europe", "Malta", "2020-11-25", 9253., 116., 119., 122., 5., 2.714, 
  20956.246, 262.717, 269.512, 276.306, 11.324, 6.147, 0.97, "", "", "", "", 
  "", "", "", "", 2960., 415884., 941.896, 6.704, 2976., 6.74, 0.04, 25., 
  "tests performed", "", "", "", "", "", "", "", "", "", 52.78, 441539., 
  1454.037, 42.4, 19.426, 11.324, 36513.323, 0.2, 168.711, 8.83, 20.9, 30.2, 
  "", 4.485, 82.53, 0.895}, {"MLT", "Europe", "Malta", "2020-11-26", 9405., 
  152., 120.714, 125., 3., 3., 21300.497, 344.25, 273.394, 283.101, 6.794, 
  6.794, 0.97, "", "", "", "", "", "", "", "", 3049., 418933., 948.802, 
  6.905, 2930., 6.636, 0.041, 24.3, "tests performed", "", "", "", "", "", 
  "", "", "", "", 52.78, 441539., 1454.037, 42.4, 19.426, 11.324, 36513.323, 
  0.2, 168.711, 8.83, 20.9, 30.2, "", 4.485, 82.53, 0.895}, 
 {"MLT", "Europe", "Malta", "2020-11-27", 9501., 96., 117.143, 128., 3., 
  2.857, 21517.918, 217.421, 265.306, 289.895, 6.794, 6.471, 0.96, "", "", 
  "", "", "", "", "", "", 2870., 421803., 955.302, 6.5, 2855., 6.466, 0.041, 
  24.4, "tests performed", "", "", "", "", "", "", "", "", "", 52.78, 
  441539., 1454.037, 42.4, 19.426, 11.324, 36513.323, 0.2, 168.711, 8.83, 
  20.9, 30.2, "", 4.485, 82.53, 0.895}, {"MLT", "Europe", "Malta", 
  "2020-11-28", 9609., 108., 112.429, 132., 4., 3., 21762.517, 244.599, 
  254.629, 298.954, 9.059, 6.794, 0.96, "", "", "", "", "", "", "", "", 
  3033., 424836., 962.171, 6.869, 2828., 6.405, 0.04, 25.2, 
  "tests performed", "", "", "", "", "", "", "", "", "", 52.78, 441539., 
  1454.037, 42.4, 19.426, 11.324, 36513.323, 0.2, 168.711, 8.83, 20.9, 30.2, 
  "", 4.485, 82.53, 0.895}, {"MLT", "Europe", "Malta", "2020-11-29", 9752., 
  143., 118.286, 133., 1., 3.143, 22086.384, 323.867, 267.894, 301.219, 
  2.265, 7.118, 0.97, "", "", "", "", 7.723, 17.491, 74.653, 169.075, 3091., 
  427927., 969.171, 7.001, 2956., 6.695, 0.04, 25., "tests performed", "", 
  "", "", "", "", "", "", "", "", 52.78, 441539., 1454.037, 42.4, 19.426, 
  11.324, 36513.323, 0.2, 168.711, 8.83, 20.9, 30.2, "", 4.485, 82.53, 
  0.895}, {"MLT", "Europe", "Malta", "2020-11-30", 9873., 121., 124.143, 
  137., 4., 3.429, 22360.426, 274.041, 281.159, 310.278, 9.059, 7.765, 0.96, 
  "", "", "", "", "", "", "", "", 2768., 430695., 975.44, 6.269, 2971., 
  6.729, 0.042, 23.9, "tests performed", "", "", "", "", "", "", "", "", "", 
  52.78, 441539., 1454.037, 42.4, 19.426, 11.324, 36513.323, 0.2, 168.711, 
  8.83, 20.9, 30.2, "", 4.485, 82.53, 0.895}, 
 {"MLT", "Europe", "Malta", "2020-12-01", 9975., 102., 119.714, 141., 4., 
  3.429, 22591.436, 231.01, 271.13, 319.338, 9.059, 7.765, 0.95, "", "", "", 
  "", "", "", "", "", 2686., 433381., 981.524, 6.083, 2922., 6.618, 0.041, 
  24.4, "tests performed", "", "", "", "", "", "", "", "", "", 52.78, 
  441539., 1454.037, 42.4, 19.426, 11.324, 36513.323, 0.2, 168.711, 8.83, 
  20.9, 30.2, "", 4.485, 82.53, 0.895}, {"MLT", "Europe", "Malta", 
  "2020-12-02", 10101., 126., 121.143, 146., 5., 3.429, 22876.801, 285.366, 
  274.365, 330.662, 11.324, 7.765, 0.94, "", "", "", "", "", "", "", "", 
  2910., 436291., 988.114, 6.591, 2915., 6.602, 0.042, 24.1, 
  "tests performed", "", "", "", "", "", "", "", "", "", 52.78, 441539., 
  1454.037, 42.4, 19.426, 11.324, 36513.323, 0.2, 168.711, 8.83, 20.9, 30.2, 
  "", 4.485, 82.53, 0.895}, {"MLT", "Europe", "Malta", "2020-12-03", 10197., 
  96., 113.143, 148., 2., 3.286, 23094.223, 217.421, 256.247, 335.191, 4.53, 
  7.442, 0.93, "", "", "", "", "", "", "", "", 3100., 439391., 995.135, 
  7.021, 2923., 6.62, 0.039, 25.8, "tests performed", "", "", "", "", "", "", 
  "", "", "", 52.78, 441539., 1454.037, 42.4, 19.426, 11.324, 36513.323, 0.2, 
  168.711, 8.83, 20.9, 30.2, "", 4.485, 82.53, 0.895}, 
 {"MLT", "Europe", "Malta", "2020-12-04", 10320., 123., 117., 149., 1., 3., 
  23372.794, 278.571, 264.982, 337.456, 2.265, 6.794, 0.92, "", "", "", "", 
  "", "", "", "", 3010., 442401., 1001.952, 6.817, 2943., 6.665, 0.04, 25.2, 
  "tests performed", "", "", "", "", "", "", "", "", "", 52.78, 441539., 
  1454.037, 42.4, 19.426, 11.324, 36513.323, 0.2, 168.711, 8.83, 20.9, 30.2, 
  "", 4.485, 82.53, 0.895}, {"MLT", "Europe", "Malta", "2020-12-05", 10423., 
  103., 116.286, 149., 0., 2.429, 23606.069, 233.275, 263.365, 337.456, 0., 
  5.5, 0.91, "", "", "", "", "", "", "", "", 2907., 445308., 1008.536, 6.584, 
  2925., 6.625, 0.04, 25.2, "tests performed", "", "", "", "", "", "", "", 
  "", "", 52.78, 441539., 1454.037, 42.4, 19.426, 11.324, 36513.323, 0.2, 
  168.711, 8.83, 20.9, 30.2, "", 4.485, 82.53, 0.895}, 
 {"MLT", "Europe", "Malta", "2020-12-06", 10520., 97., 109.714, 151., 2., 
  2.571, 23825.755, 219.686, 248.482, 341.986, 4.53, 5.824, 0.9, "", "", "", 
  "", 3.432, 7.774, 76.369, 172.962, 3192., 448500., 1015.765, 7.229, 2939., 
  6.656, 0.037, 26.8, "tests performed", "", "", "", "", "", "", "", "", "", 
  52.78, 441539., 1454.037, 42.4, 19.426, 11.324, 36513.323, 0.2, 168.711, 
  8.83, 20.9, 30.2, "", 4.485, 82.53, 0.895}, 
 {"MLT", "Europe", "Malta", "2020-12-07", 10659., 139., 112.286, 155., 4., 
  2.571, 24140.563, 314.808, 254.305, 351.045, 9.059, 5.824, 0.89, "", "", 
  "", "", "", "", "", "", 1776., 450276., 1019.788, 4.022, 2797., 6.335, 
  0.04, 24.9, "tests performed", "", "", "", "", "", "", "", "", "", 52.78, 
  441539., 1454.037, 42.4, 19.426, 11.324, 36513.323, 0.2, 168.711, 8.83, 
  20.9, 30.2, "", 4.485, 82.53, 0.895}, {"MLT", "Europe", "Malta", 
  "2020-12-08", 10699., 40., 103.429, 157., 2., 2.286, 24231.155, 90.592, 
  234.246, 355.574, 4.53, 5.177, 0.86, "", "", "", "", "", "", "", "", 2909., 
  453185., 1026.376, 6.588, 2829., 6.407, 0.037, 27.4, "tests performed", "", 
  "", "", "", "", "", "", "", "", 52.78, 441539., 1454.037, 42.4, 19.426, 
  11.324, 36513.323, 0.2, 168.711, 8.83, 20.9, 30.2, "", 4.485, 82.53, 
  0.895}, {"MLT", "Europe", "Malta", "2020-12-09", 10778., 79., 96.714, 160., 
  3., 2., 24410.075, 178.92, 219.039, 362.369, 6.794, 4.53, 0.87, "", "", "", 
  "", "", "", "", "", 2623., 455808., 1032.317, 5.941, 2788., 6.314, 0.035, 
  28.8, "tests performed", "", "", "", "", "", "", "", "", "", 52.78, 
  441539., 1454.037, 42.4, 19.426, 11.324, 36513.323, 0.2, 168.711, 8.83, 
  20.9, 30.2, "", 4.485, 82.53, 0.895}, {"MLT", "Europe", "Malta", 
  "2020-12-10", 10884., 106., 98.143, 164., 4., 2.286, 24650.144, 240.069, 
  222.274, 371.428, 9.059, 5.177, 0.89, "", "", "", "", "", "", "", "", 
  2841., 458649., 1038.751, 6.434, 2751., 6.23, 0.036, 28., 
  "tests performed", "", "", "", "", "", "", "", "", "", 52.78, 441539., 
  1454.037, 42.4, 19.426, 11.324, 36513.323, 0.2, 168.711, 8.83, 20.9, 30.2, 
  "", 4.485, 82.53, 0.895}, {"MLT", "Europe", "Malta", "2020-12-11", 10980., 
  96., 94.286, 166., 2., 2.429, 24867.565, 217.421, 213.539, 375.958, 4.53, 
  5.5, 0.89, "", "", "", "", "", "", "", "", 3033., 461682., 1045.62, 6.869, 
  2754., 6.237, 0.034, 29.2, "tests performed", "", "", "", "", "", "", "", 
  "", "", 52.78, 441539., 1454.037, 42.4, 19.426, 11.324, 36513.323, 0.2, 
  168.711, 8.83, 20.9, 30.2, "", 4.485, 82.53, 0.895}, 
 {"MLT", "Europe", "Malta", "2020-12-12", 11101., 121., 96.857, 166., 0., 
  2.429, 25141.607, 274.041, 219.363, 375.958, 0., 5.5, 0.9, "", "", "", "", 
  "", "", "", "", 2659., 464341., 1051.642, 6.022, 2719., 6.158, 0.036, 28.1, 
  "tests performed", "", "", "", "", "", "", "", "", "", 52.78, 441539., 
  1454.037, 42.4, 19.426, 11.324, 36513.323, 0.2, 168.711, 8.83, 20.9, 30.2, 
  "", 4.485, 82.53, 0.895}, {"MLT", "Europe", "Malta", "2020-12-13", 11153., 
  52., 90.429, 169., 3., 2.571, 25259.377, 117.77, 204.803, 382.752, 6.794, 
  5.824, 0.88, "", "", "", "", 3.432, 7.774, 36.04, 81.622, 2978., 467319., 
  1058.387, 6.745, 2688., 6.088, 0.034, 29.7, "tests performed", "", "", "", 
  "", "", "", "", "", "", 52.78, 441539., 1454.037, 42.4, 19.426, 11.324, 
  36513.323, 0.2, 168.711, 8.83, 20.9, 30.2, "", 4.485, 82.53, 0.895}, 
 {"MLT", "Europe", "Malta", "2020-12-14", 11254., 101., 85., 174., 5., 2.714, 
  25488.122, 228.745, 192.508, 394.076, 11.324, 6.147, 0.88, "", "", "", "", 
  "", "", "", "", 2446., 469765., 1063.926, 5.54, 2784., 6.305, 0.031, 32.8, 
  "tests performed", "", "", "", "", "", "", "", "", "", 52.78, 441539., 
  1454.037, 42.4, 19.426, 11.324, 36513.323, 0.2, 168.711, 8.83, 20.9, 30.2, 
  "", 4.485, 82.53, 0.895}, {"MLT", "Europe", "Malta", "2020-12-15", 11303., 
  49., 86.286, 177., 3., 2.857, 25599.098, 110.975, 195.42, 400.871, 6.794, 
  6.471, 0.88, "", "", "", "", "", "", "", "", 3049., 472814., 1070.832, 
  6.905, 2804., 6.351, 0.031, 32.5, "tests performed", "", "", "", "", "", 
  "", "", "", "", 52.78, 441539., 1454.037, 42.4, 19.426, 11.324, 36513.323, 
  0.2, 168.711, 8.83, 20.9, 30.2, "", 4.485, 82.53, 0.895}, 
 {"MLT", "Europe", "Malta", "2020-12-16", 11415., 112., 91., 180., 3., 2.857, 
  25852.756, 253.658, 206.097, 407.665, 6.794, 6.471, 0.9, "", "", "", "", 
  "", "", "", "", 2637., 475451., 1076.804, 5.972, 2806., 6.355, 0.032, 30.8, 
  "tests performed", "", "", "", "", "", "", "", "", "", 52.78, 441539., 
  1454.037, 42.4, 19.426, 11.324, 36513.323, 0.2, 168.711, 8.83, 20.9, 30.2, 
  "", 4.485, 82.53, 0.895}, {"MLT", "Europe", "Malta", "2020-12-17", 11475., 
  60., 84.429, 182., 2., 2.571, 25988.644, 135.888, 191.214, 412.195, 4.53, 
  5.824, 0.9, "", "", "", "", "", "", "", "", 3557., 479008., 1084.86, 8.056, 
  2908., 6.586, 0.029, 34.4, "tests performed", "", "", "", "", "", "", "", 
  "", "", 52.78, 441539., 1454.037, 42.4, 19.426, 11.324, 36513.323, 0.2, 
  168.711, 8.83, 20.9, 30.2, "", 4.485, 82.53, 0.895}, 
 {"MLT", "Europe", "Malta", "2020-12-18", 11569., 94., 84.143, 183., 1., 
  2.429, 26201.536, 212.892, 190.567, 414.459, 2.265, 5.5, 0.92, "", "", "", 
  "", "", "", "", "", 2612., 481620., 1090.776, 5.916, 2848., 6.45, 0.03, 
  33.8, "tests performed", "", "", "", "", "", "", "", "", "", 52.78, 
  441539., 1454.037, 42.4, 19.426, 11.324, 36513.323, 0.2, 168.711, 8.83, 
  20.9, 30.2, "", 4.485, 82.53, 0.895}, {"MLT", "Europe", "Malta", 
  "2020-12-19", 11621., 52., 74.286, 187., 4., 3., 26319.306, 117.77, 
  168.243, 423.519, 9.059, 6.794, 0.93, "", "", "", "", "", "", "", "", 
  3941., 485561., 1099.701, 8.926, 3031., 6.865, 0.025, 40.8, 
  "tests performed", "", "", "", "", "", "", "", "", "", 52.78, 441539., 
  1454.037, 42.4, 19.426, 11.324, 36513.323, 0.2, 168.711, 8.83, 20.9, 30.2, 
  "", 4.485, 82.53, 0.895}, {"MLT", "Europe", "Malta", "2020-12-20", 11714., 
  93., 80.143, 190., 3., 3., 26529.933, 210.627, 181.508, 430.313, 6.794, 
  6.794, 0.97, "", "", "", "", 3.432, 7.774, 29.175, 66.075, 2868., 488429., 
  1106.197, 6.495, 3016., 6.831, 0.027, 37.6, "tests performed", "", "", "", 
  "", "", "", "", "", "", 52.78, 441539., 1454.037, 42.4, 19.426, 11.324, 
  36513.323, 0.2, 168.711, 8.83, 20.9, 30.2, "", 4.485, 82.53, 0.895}, 
 {"MLT", "Europe", "Malta", "2020-12-21", 11802., 88., 78.286, 194., 4., 
  2.857, 26729.236, 199.303, 177.302, 439.372, 9.059, 6.471, 0.98, "", "", 
  "", "", "", "", "", "", 2788., 491217., 1112.511, 6.314, 3065., 6.942, 
  0.026, 39.2, "tests performed", "", "", "", "", "", "", "", "", "", 52.78, 
  441539., 1454.037, 42.4, 19.426, 11.324, 36513.323, 0.2, 168.711, 8.83, 
  20.9, 30.2, "", 4.485, 82.53, 0.895}, {"MLT", "Europe", "Malta", 
  "2020-12-22", 11910., 108., 86.714, 196., 2., 2.714, 26973.835, 244.599, 
  196.391, 443.902, 4.53, 6.147, 1., "", "", "", "", "", "", "", "", 2610., 
  493827., 1118.422, 5.911, 3002., 6.799, 0.029, 34.6, "tests performed", "", 
  "", "", "", "", "", "", "", "", 52.78, 441539., 1454.037, 42.4, 19.426, 
  11.324, 36513.323, 0.2, 168.711, 8.83, 20.9, 30.2, "", 4.485, 82.53, 
  0.895}, {"MLT", "Europe", "Malta", "2020-12-23", 11992., 82., 82.429, 201., 
  5., 3., 27159.549, 185.714, 186.685, 455.226, 11.324, 6.794, 1., "", "", 
  "", "", "", "", "", "", 2928., 496755., 1125.054, 6.631, 3043., 6.892, 
  0.027, 36.9, "tests performed", "", "", "", "", "", "", "", "", "", 52.78, 
  441539., 1454.037, 42.4, 19.426, 11.324, 36513.323, 0.2, 168.711, 8.83, 
  20.9, 30.2, "", 4.485, 82.53, 0.895}, {"MLT", "Europe", "Malta", 
  "2020-12-24", 12062., 70., 83.857, 203., 2., 3., 27318.085, 158.536, 
  189.92, 459.756, 4.53, 6.794, 1.01, "", "", "", "", "", "", "", "", 2495., 
  499250., 1130.704, 5.651, 2892., 6.55, 0.029, 34.5, "tests performed", "", 
  "", "", "", "", "", "", "", "", 52.78, 441539., 1454.037, 42.4, 19.426, 
  11.324, 36513.323, 0.2, 168.711, 8.83, 20.9, 30.2, "", 4.485, 82.53, 
  0.895}, {"MLT", "Europe", "Malta", "2020-12-25", 12112., 50., 77.571, 203., 
  0., 2.857, 27431.325, 113.24, 175.684, 459.756, 0., 6.471, 1.04, "", "", 
  "", "", "", "", "", "", 2071., 501321., 1135.395, 4.69, 2814., 6.373, 
  0.028, 36.3, "tests performed", "", "", "", "", "", "", "", "", "", 52.78, 
  441539., 1454.037, 42.4, 19.426, 11.324, 36513.323, 0.2, 168.711, 8.83, 
  20.9, 30.2, "", 4.485, 82.53, 0.895}, {"MLT", "Europe", "Malta", 
  "2020-12-26", 12241., 129., 88.571, 206., 3., 2.714, 27723.485, 292.16, 
  200.597, 466.55, 6.794, 6.147, 1.09, "", "", "", "", "", "", "", "", 2249., 
  503570., 1140.488, 5.094, 2573., 5.827, 0.034, 29.1, "tests performed", "", 
  "", "", "", "", "", "", "", "", 52.78, 441539., 1454.037, 42.4, 19.426, 
  11.324, 36513.323, 0.2, 168.711, 8.83, 20.9, 30.2, "", 4.485, 82.53, 
  0.895}, {"MLT", "Europe", "Malta", "2020-12-27", 12325., 84., 87.286, 210., 
  4., 2.857, 27913.729, 190.244, 197.685, 475.609, 9.059, 6.471, 1.12, "", 
  "", "", "", 3.432, 7.774, 22.31, 50.528, 2399., 505969., 1145.921, 5.433, 
  2506., 5.676, 0.035, 28.7, "tests performed", "", "", "", "", "", "", "", 
  "", "", 52.78, 441539., 1454.037, 42.4, 19.426, 11.324, 36513.323, 0.2, 
  168.711, 8.83, 20.9, 30.2, "", 4.485, 82.53, 0.895}, 
 {"MLT", "Europe", "Malta", "2020-12-28", 12426., 101., 89.143, 215., 5., 3., 
  28142.474, 228.745, 201.891, 486.933, 11.324, 6.794, 1.14, "", "", "", "", 
  "", "", "", "", 2797., 508766., 1152.256, 6.335, 2507., 5.678, 0.036, 28.1, 
  "tests performed", "", "", "", "", "", "", "", "", "", 52.78, 441539., 
  1454.037, 42.4, 19.426, 11.324, 36513.323, 0.2, 168.711, 8.83, 20.9, 30.2, 
  "", 4.485, 82.53, 0.895}, {"MLT", "Europe", "Malta", "2020-12-29", 12541., 
  115., 90.143, 215., 0., 2.714, 28402.927, 260.453, 204.156, 486.933, 0., 
  6.147, 1.16, "", "", "", "", "", "", "", "", 3043., 511809., 1159.148, 
  6.892, 2569., 5.818, 0.035, 28.5, "tests performed", "", "", "", "", "", 
  "", "", "", "", 52.78, 441539., 1454.037, 42.4, 19.426, 11.324, 36513.323, 
  0.2, 168.711, 8.83, 20.9, 30.2, "", 4.485, 82.53, 0.895}, 
 {"MLT", "Europe", "Malta", "2020-12-30", 12665., 124., 96.143, 216., 1., 
  2.143, 28683.763, 280.836, 217.745, 489.198, 2.265, 4.853, 1.18, "", "", 
  "", "", "", "", "", "", 2858., 514667., 1165.621, 6.473, 2559., 5.796, 
  0.038, 26.6, "tests performed", "", "", "", "", "", "", "", "", "", 52.78, 
  441539., 1454.037, 42.4, 19.426, 11.324, 36513.323, 0.2, 168.711, 8.83, 
  20.9, 30.2, "", 4.485, 82.53, 0.895}, {"MLT", "Europe", "Malta", 
  "2020-12-31", 12774., 109., 101.714, 219., 3., 2.286, 28930.627, 246.864, 
  230.363, 495.992, 6.794, 5.177, 1.19, "", "", "", "", "", "", "", "", 
  2779., 517446., 1171.915, 6.294, 2599., 5.886, 0.039, 25.6, 
  "tests performed", "", "", "", "", "", "", "", "", "", 52.78, 441539., 
  1454.037, 42.4, 19.426, 11.324, 36513.323, 0.2, 168.711, 8.83, 20.9, 30.2, 
  "", 4.485, 82.53, 0.895}, {"MLT", "Europe", "Malta", "2021-01-01", 12909., 
  135., 113.857, 219., 0., 2.286, 29236.375, 305.749, 257.864, 495.992, 0., 
  5.177, 1.2, "", "", "", "", "", "", "", "", 1810., 519256., 1176.014, 
  4.099, 2562., 5.802, 0.044, 22.5, "tests performed", "", "", "", "", "", 
  "", "", "", "", 52.78, 441539., 1454.037, 42.4, 19.426, 11.324, 36513.323, 
  0.2, 168.711, 8.83, 20.9, 30.2, "", 4.485, 82.53, 0.895}, 
 {"MLT", "Europe", "Malta", "2021-01-02", 12997., 88., 108., 220., 1., 2., 
  29435.678, 199.303, 244.599, 498.257, 2.265, 4.53, 1.2, "", "", "", "", "", 
  "", "", "", 1995., 521251., 1180.532, 4.518, 2526., 5.721, 0.043, 23.4, 
  "tests performed", "", "", "", "", "", "", "", "", "", 52.78, 441539., 
  1454.037, 42.4, 19.426, 11.324, 36513.323, 0.2, 168.711, 8.83, 20.9, 30.2, 
  "", 4.485, 82.53, 0.895}, {"MLT", "Europe", "Malta", "2021-01-03", 13082., 
  85., 108.143, 220., 0., 1.429, 29628.187, 192.508, 244.923, 498.257, 0., 
  3.235, 1.23, "", "", "", "", 6.865, 15.547, 24.884, 56.358, 2915., 524166., 
  1187.134, 6.602, 2600., 5.888, 0.042, 24., "tests performed", "", "", "", 
  "", "", "", "", "", "", 52.78, 441539., 1454.037, 42.4, 19.426, 11.324, 
  36513.323, 0.2, 168.711, 8.83, 20.9, 30.2, "", 4.485, 82.53, 0.895}, 
 {"MLT", "Europe", "Malta", "2021-01-04", 13230., 148., 114.857, 222., 2., 
  1., 29963.378, 335.191, 260.129, 502.787, 4.53, 2.265, 1.28, "", "", "", 
  "", "", "", "", "", 2600., 526766., 1193.023, 5.888, 2571., 5.823, 0.045, 
  22.4, "tests performed", "", "", "", "", "", "", "", "", "", 52.78, 
  441539., 1454.037, 42.4, 19.426, 11.324, 36513.323, 0.2, 168.711, 8.83, 
  20.9, 30.2, "", 4.485, 82.53, 0.895}, {"MLT", "Europe", "Malta", 
  "2021-01-05", 13388., 158., 121., 226., 4., 1.571, 30321.217, 357.839, 
  274.041, 511.846, 9.059, 3.559, 1.32, "", "", "", "", "", "", "", "", 
  3364., 530130., 1200.641, 7.619, 2617., 5.927, 0.046, 21.6, 
  "tests performed", "", "", "", "", "", "", "", "", "", 52.78, 441539., 
  1454.037, 42.4, 19.426, 11.324, 36513.323, 0.2, 168.711, 8.83, 20.9, 30.2, 
  "", 4.485, 82.53, 0.895}, {"MLT", "Europe", "Malta", "2021-01-06", 13612., 
  224., 135.286, 227., 1., 1.571, 30828.534, 507.316, 306.396, 514.111, 
  2.265, 3.559, 1.34, "", "", "", "", "", "", "", "", 2806., 532936., 
  1206.996, 6.355, 2610., 5.911, 0.052, 19.3, "tests performed", "", "", "", 
  "", "", "", "", "", "", 52.78, 441539., 1454.037, 42.4, 19.426, 11.324, 
  36513.323, 0.2, 168.711, 8.83, 20.9, 30.2, "", 4.485, 82.53, 0.895}, 
 {"MLT", "Europe", "Malta", "2021-01-07", 13776., 164., 143.143, 228., 1., 
  1.286, 31199.962, 371.428, 324.191, 516.376, 2.265, 2.912, 1.33, "", "", 
  "", "", "", "", "", "", 3639., 536575., 1215.238, 8.242, 2733., 6.19, 
  0.052, 19.1, "tests performed", "", "", "", "", "", "", "", "", "", 52.78, 
  441539., 1454.037, 42.4, 19.426, 11.324, 36513.323, 0.2, 168.711, 8.83, 
  20.9, 30.2, "", 4.485, 82.53, 0.895}, {"MLT", "Europe", "Malta", 
  "2021-01-08", 13967., 191., 151.143, 230., 2., 1.571, 31632.54, 432.578, 
  342.309, 520.905, 4.53, 3.559, 1.32, "", "", "", "", "", "", "", "", 3592., 
  540167., 1223.373, 8.135, 2987., 6.765, 0.051, 19.8, "tests performed", "", 
  "", "", "", "", "", "", "", "", 52.78, 441539., 1454.037, 42.4, 19.426, 
  11.324, 36513.323, 0.2, 168.711, 8.83, 20.9, 30.2, "", 4.485, 82.53, 
  0.895}, {"MLT", "Europe", "Malta", "2021-01-09", 14212., 245., 173.571, 
  232., 2., 1.714, 32187.417, 554.877, 393.106, 525.435, 4.53, 3.883, 1.3, 
  "", "", "", "", "", "", "", "", 3299., 543466., 1230.845, 7.472, 3174., 
  7.188, 0.055, 18.3, "tests performed", "", "", "", "", "", "", "", "", "", 
  52.78, 441539., 1454.037, 42.4, 19.426, 11.324, 36513.323, 0.2, 168.711, 
  8.83, 20.9, 30.2, "", 4.485, 82.53, 0.895}, 
 {"MLT", "Europe", "Malta", "2021-01-10", 14396., 184., 187.714, 233., 1., 
  1.857, 32604.141, 416.724, 425.136, 527.7, 2.265, 4.206, 1.25, "", "", "", 
  "", 0.858, 1.943, 33.465, 75.792, 3355., 546821., 1238.443, 7.598, 3236., 
  7.329, 0.058, 17.2, "tests performed", "", "", "", "", "", "", "", "", "", 
  52.78, 441539., 1454.037, 42.4, 19.426, 11.324, 36513.323, 0.2, 168.711, 
  8.83, 20.9, 30.2, "", 4.485, 82.53, 0.895}, 
 {"MLT", "Europe", "Malta", "2021-01-11", 14529., 133., 185.571, 233., 0., 
  1.571, 32905.361, 301.219, 420.283, 527.7, 0., 3.559, 1.2, "", "", "", "", 
  "", "", "", "", 3354., 550175., 1246.039, 7.596, 3344., 7.574, 0.055, 18., 
  "tests performed", "", "", "", "", "", "", "", "", "", 52.78, 441539., 
  1454.037, 42.4, 19.426, 11.324, 36513.323, 0.2, 168.711, 8.83, 20.9, 30.2, 
  "", 4.485, 82.53, 0.895}, {"MLT", "Europe", "Malta", "2021-01-12", 14769., 
  240., 197.286, 234., 1., 1.143, 33448.914, 543.553, 446.814, 529.965, 
  2.265, 2.588, 1.17, "", "", "", "", "", "", "", "", 3403., 553578., 
  1253.747, 7.707, 3350., 7.587, 0.059, 17., "tests performed", "", "", "", 
  "", "", "", "", "", "", 52.78, 441539., 1454.037, 42.4, 19.426, 11.324, 
  36513.323, 0.2, 168.711, 8.83, 20.9, 30.2, "", 4.485, 82.53, 0.895}, 
 {"MLT", "Europe", "Malta", "2021-01-13", 14958., 189., 192.286, 234., 0., 
  1., 33876.962, 428.048, 435.49, 529.965, 0., 2.265, 1.13, "", "", "", "", 
  "", "", "", "", 3512., 557090., 1261.701, 7.954, 3451., 7.816, 0.056, 17.9, 
  "tests performed", "", "", "", "", "", "", "", "", "", 52.78, 441539., 
  1454.037, 42.4, 19.426, 11.324, 36513.323, 0.2, 168.711, 8.83, 20.9, 30.2, 
  "", 4.485, 82.53, 0.895}, {"MLT", "Europe", "Malta", "2021-01-14", 15079., 
  121., 186.143, 235., 1., 1., 34151.004, 274.041, 421.577, 532.229, 2.265, 
  2.265, 1.09, "", "", "", "", "", "", "", "", 3602., 560692., 1269.858, 
  8.158, 3445., 7.802, 0.054, 18.5, "tests performed", "", "", "", "", "", 
  "", "", "", "", 52.78, 441539., 1454.037, 42.4, 19.426, 11.324, 36513.323, 
  0.2, 168.711, 8.83, 20.9, 30.2, "", 4.485, 82.53, 0.895}, 
 {"MLT", "Europe", "Malta", "2021-01-15", 15272., 193., 186.429, 236., 1., 
  0.857, 34588.111, 437.107, 422.224, 534.494, 2.265, 1.941, 1.08, "", "", 
  "", "", "", "", "", "", 3293., 563985., 1277.316, 7.458, 3403., 7.707, 
  0.055, 18.3, "tests performed", "", "", "", "", "", "", "", "", "", 52.78, 
  441539., 1454.037, 42.4, 19.426, 11.324, 36513.323, 0.2, 168.711, 8.83, 
  20.9, 30.2, "", 4.485, 82.53, 0.895}, {"MLT", "Europe", "Malta", 
  "2021-01-16", 15447., 175., 176.429, 238., 2., 0.857, 34984.452, 396.341, 
  399.576, 539.024, 4.53, 1.941, 1.06, "", "", "", "", "", "", "", "", 2866., 
  566851., 1283.807, 6.491, 3341., 7.567, 0.053, 18.9, "tests performed", "", 
  "", "", "", "", "", "", "", "", 52.78, 441539., 1454.037, 42.4, 19.426, 
  11.324, 36513.323, 0.2, 168.711, 8.83, 20.9, 30.2, "", 4.485, 82.53, 
  0.895}, {"MLT", "Europe", "Malta", "2021-01-17", 15588., 141., 170.286, 
  239., 1., 0.857, 35303.79, 319.338, 385.664, 541.289, 2.265, 1.941, 1.04, 
  "", "", "", "", 5.149, 11.66, 41.188, 93.283, 3239., 570090., 1291.143, 
  7.336, 3324., 7.528, 0.051, 19.5, "tests performed", 11705., 11705., "", 
  "", "", 2.65, 2.65, "", "", 52.78, 441539., 1454.037, 42.4, 19.426, 11.324, 
  36513.323, 0.2, 168.711, 8.83, 20.9, 30.2, "", 4.485, 82.53, 0.895}, 
 {"MLT", "Europe", "Malta", "2021-01-18", 15742., 154., 173.286, 241., 2., 
  1.143, 35652.57, 348.78, 392.458, 545.818, 4.53, 2.588, 1.02, "", "", "", 
  "", "", "", "", "", 3481., 573571., 1299.027, 7.884, 3342., 7.569, 0.052, 
  19.3, "tests performed", 13002., 13002., "", 1297., 1297., 2.94, 2.94, "", 
  2937., 52.78, 441539., 1454.037, 42.4, 19.426, 11.324, 36513.323, 0.2, 
  168.711, 8.83, 20.9, 30.2, "", 4.485, 82.53, 0.895}, 
 {"MLT", "Europe", "Malta", "2021-01-19", 15942., 200., 167.571, 242., 1., 
  1.143, 36105.531, 452.961, 379.517, 548.083, 2.265, 2.588, 1.01, "", "", 
  "", "", "", "", "", "", 3879., 577450., 1307.812, 8.785, 3410., 7.723, 
  0.049, 20.3, "tests performed", 14276., 14276., "", 1274., 1286., 3.23, 
  3.23, "", 2913., 52.78, 441539., 1454.037, 42.4, 19.426, 11.324, 36513.323, 
  0.2, 168.711, 8.83, 20.9, 30.2, "", 4.485, 82.53, 0.895}, 
 {"MLT", "Europe", "Malta", "2021-01-20", 16129., 187., 167.286, 244., 2., 
  1.429, 36529.05, 423.519, 378.87, 552.613, 4.53, 3.235, 1., "", "", "", "", 
  "", "", "", "", 94., 577544., 1308.025, 0.213, 2922., 6.618, 0.057, 17.5, 
  "tests performed", 15316., 15316., "", 1040., 1204., 3.47, 3.47, "", 2727., 
  52.78, 441539., 1454.037, 42.4, 19.426, 11.324, 36513.323, 0.2, 168.711, 
  8.83, 20.9, 30.2, "", 4.485, 82.53, 0.895}, 
 {"MLT", "Europe", "Malta", "2021-01-21", 16280., 151., 171.571, 245., 1., 
  1.429, 36871.035, 341.986, 388.576, 554.877, 2.265, 3.235, 0.98, "", "", 
  "", "", "", "", "", "", 3208., 580752., 1315.29, 7.265, 2866., 6.491, 0.06, 
  16.7, "tests performed", 16531., 16531., "", 1215., 1206., 3.74, 3.74, "", 
  2731., 52.78, 441539., 1454.037, 42.4, 19.426, 11.324, 36513.323, 0.2, 
  168.711, 8.83, 20.9, 30.2, "", 4.485, 82.53, 0.895}, 
 {"MLT", "Europe", "Malta", "2021-01-22", 16423., 143., 164.429, 248., 3., 
  1.714, 37194.902, 323.867, 372.399, 561.672, 6.794, 3.883, 0.97, "", "", 
  "", "", "", "", "", "", 3111., 583863., 1322.336, 7.046, 2840., 6.432, 
  0.058, 17.3, "tests performed", 17767., 17767., "", 1236., 1212., 4.02, 
  4.02, "", 2745., 52.78, 441539., 1454.037, 42.4, 19.426, 11.324, 36513.323, 
  0.2, 168.711, 8.83, 20.9, 30.2, "", 4.485, 82.53, 0.895}, 
 {"MLT", "Europe", "Malta", "2021-01-23", 16542., 119., 156.429, 250., 2., 
  1.714, 37464.414, 269.512, 354.28, 566.201, 4.53, 3.883, 0.96, "", "", "", 
  "", "", "", "", "", 2571., 586434., 1328.159, 5.823, 2798., 6.337, 0.056, 
  17.9, "tests performed", 18930., 18930., "", 1163., 1204., 4.29, 4.29, "", 
  2727., 52.78, 441539., 1454.037, 42.4, 19.426, 11.324, 36513.323, 0.2, 
  168.711, 8.83, 20.9, 30.2, "", 4.485, 82.53, 0.895}, 
 {"MLT", "Europe", "Malta", "2021-01-24", 16658., 116., 152.857, 251., 1., 
  1.714, 37727.132, 262.717, 346.192, 568.466, 2.265, 3.883, 0.98, "", "", 
  "", "", 3.432, 7.774, 18.02, 40.811, 3111., 589545., 1335.205, 7.046, 
  2779., 6.294, 0.055, 18.2, "tests performed", "", "", "", "", 1192., "", 
  "", "", 2700., 52.78, 441539., 1454.037, 42.4, 19.426, 11.324, 36513.323, 
  0.2, 168.711, 8.83, 20.9, 30.2, "", 4.485, 82.53, 0.895}, 
 {"MLT", "Europe", "Malta", "2021-01-25", 16861., 203., 159.857, 253., 2., 
  1.714, 38186.887, 459.756, 362.045, 572.996, 4.53, 3.883, 1., "", "", "", 
  "", "", "", "", "", 3345., 592890., 1342.781, 7.576, 2760., 6.251, 0.058, 
  17.3, "tests performed", 21172., 19709., 1463., "", 1167., 4.8, 4.46, 0.33, 
  2643., 52.78, 441539., 1454.037, 42.4, 19.426, 11.324, 36513.323, 0.2, 
  168.711, 8.83, 20.9, 30.2, "", 4.485, 82.53, 0.895}, 
 {"MLT", "Europe", "Malta", "2021-01-26", 16999., 138., 151., 255., 2., 
  1.857, 38499.43, 312.543, 341.986, 577.525, 4.53, 4.206, 1., "", "", "", 
  "", "", "", "", "", 3248., 596138., 1350.137, 7.356, 2670., 6.047, 0.057, 
  17.7, "tests performed", 22371., 20677., 1694., 1199., 1156., 5.07, 4.68, 
  0.38, 2618., 52.78, 441539., 1454.037, 42.4, 19.426, 11.324, 36513.323, 
  0.2, 168.711, 8.83, 20.9, 30.2, "", 4.485, 82.53, 0.895}, 
 {"MLT", "Europe", "Malta", "2021-01-27", 17192., 193., 151.857, 258., 3., 
  2., 38936.538, 437.107, 343.927, 584.32, 6.794, 4.53, 1.01, "", "", "", "", 
  "", "", "", "", 3323., 599461., 1357.663, 7.526, 3131., 7.091, 0.049, 20.6, 
  "tests performed", 23512., 21417., 2095., 1141., 1171., 5.33, 4.85, 0.47, 
  2652., 52.78, 441539., 1454.037, 42.4, 19.426, 11.324, 36513.323, 0.2, 
  168.711, 8.83, 20.9, 30.2, "", 4.485, 82.53, 0.895}, 
 {"MLT", "Europe", "Malta", "2021-01-28", 17400., 208., 160., 261., 3., 
  2.286, 39407.617, 471.08, 362.369, 591.114, 6.794, 5.177, 1.01, "", "", "", 
  "", "", "", "", "", 3565., 603026., 1365.737, 8.074, 3182., 7.207, 0.05, 
  19.9, "tests performed", 24680., 22162., 2518., 1168., 1164., 5.59, 5.02, 
  0.57, 2636., 52.78, 441539., 1454.037, 42.4, 19.426, 11.324, 36513.323, 
  0.2, 168.711, 8.83, 20.9, 30.2, "", 4.485, 82.53, 0.895}, 
 {"MLT", "Europe", "Malta", "2021-01-29", 17585., 185., 166., 264., 3., 
  2.286, 39826.606, 418.989, 375.958, 597.909, 6.794, 5.177, 0.99, "", "", 
  "", "", "", "", "", "", 3280., 606306., 1373.165, 7.429, 3206., 7.261, 
  0.052, 19.3, "tests performed", 25822., 22853., 2969., 1142., 1151., 5.85, 
  5.18, 0.67, 2607., 52.78, 441539., 1454.037, 42.4, 19.426, 11.324, 
  36513.323, 0.2, 168.711, 8.83, 20.9, 30.2, "", 4.485, 82.53, 0.895}, 
 {"MLT", "Europe", "Malta", "2021-01-30", 17721., 136., 168.429, 265., 1., 
  2.143, 40134.62, 308.014, 381.458, 600.173, 2.265, 4.853, 0.96, "", "", "", 
  "", "", "", "", "", 3431., 609737., 1380.936, 7.771, 3329., 7.54, 0.051, 
  19.8, "tests performed", 26847., 23391., 3456., 1025., 1131., 6.08, 5.3, 
  0.78, 2561., 52.78, 441539., 1454.037, 42.4, 19.426, 11.324, 36513.323, 
  0.2, 168.711, 8.83, 20.9, 30.2, "", 4.485, 82.53, 0.895}, 
 {"MLT", "Europe", "Malta", "2021-01-31", 17903., 182., 177.857, 267., 2., 
  2.286, 40546.815, 412.195, 402.812, 604.703, 4.53, 5.177, 0.95, "", "", "", 
  "", 4.29, 9.717, 22.31, 50.528, 2843., 612580., 1387.375, 6.439, 3291., 
  7.453, 0.054, 18.5, "tests performed", 27759., 23811., 3948., 912., 1101., 
  6.29, 5.39, 0.89, 2494., 52.78, 441539., 1454.037, 42.4, 19.426, 11.324, 
  36513.323, 0.2, 168.711, 8.83, 20.9, 30.2, "", 4.485, 82.53, 0.895}, 
 {"MLT", "Europe", "Malta", "2021-02-01", 18027., 124., 166.571, 269., 2., 
  2.286, 40827.651, 280.836, 377.252, 609.233, 4.53, 5.177, 0.91, "", "", "", 
  "", "", "", "", "", 3037., 615617., 1394.253, 6.878, 3247., 7.354, 0.051, 
  19.5, "tests performed", 29002., 24526., 4476., 1243., 1119., 6.57, 5.55, 
  1.01, 2534., 52.78, 441539., 1454.037, 42.4, 19.426, 11.324, 36513.323, 
  0.2, 168.711, 8.83, 20.9, 30.2, "", 4.485, 82.53, 0.895}, 
 {"MLT", "Europe", "Malta", "2021-02-02", 18168., 141., 167., 270., 1., 
  2.143, 41146.988, 319.338, 378.223, 611.498, 2.265, 4.853, 0.88, "", "", 
  "", "", "", "", "", "", 2836., 618453., 1400.676, 6.423, 3188., 7.22, 
  0.052, 19.1, "tests performed", 30252., 25361., 4891., 1250., 1126., 6.85, 
  5.74, 1.11, 2550., 52.78, 441539., 1454.037, 42.4, 19.426, 11.324, 
  36513.323, 0.2, 168.711, 8.83, 20.9, 30.2, "", 4.485, 82.53, 0.895}, 
 {"MLT", "Europe", "Malta", "2021-02-03", 18306., 138., 159.143, 273., 3., 
  2.143, 41459.531, 312.543, 360.428, 618.292, 6.794, 4.853, 0.87, "", "", 
  "", "", "", "", "", "", 2973., 621426., 1407.409, 6.733, 3138., 7.107, 
  0.051, 19.7, "tests performed", 31633., 26223., 5410., 1381., 1160., 7.16, 
  5.94, 1.23, 2627., 52.78, 441539., 1454.037, 42.4, 19.426, 11.324, 
  36513.323, 0.2, 168.711, 8.83, 20.9, 30.2, "", 4.485, 82.53, 0.895}, 
 {"MLT", "Europe", "Malta", "2021-02-04", 18385., 79., 140.714, 273., 0., 
  1.714, 41638.451, 178.92, 318.691, 618.292, 0., 3.883, 0.86, "", "", "", 
  "", "", "", "", "", 2944., 624370., 1414.077, 6.668, 3049., 6.905, 0.046, 
  21.7, "tests performed", 33477., 27020., 6457., 1844., 1257., 7.58, 6.12, 
  1.46, 2847., 52.78, 441539., 1454.037, 42.4, 19.426, 11.324, 36513.323, 
  0.2, 168.711, 8.83, 20.9, 30.2, "", 4.485, 82.53, 0.895}, 
 {"MLT", "Europe", "Malta", "2021-02-05", 18442., 57., 122.429, 277., 4., 
  1.857, 41767.545, 129.094, 277.277, 627.351, 9.059, 4.206, 0.87, "", "", 
  "", "", "", "", "", "", 3237., 627607., 1421.408, 7.331, 3043., 6.892, 
  0.04, 24.9, "tests performed", 35676., 28082., 7594., 2199., 1408., 8.08, 
  6.36, 1.72, 3189., 52.78, 441539., 1454.037, 42.4, 19.426, 11.324, 
  36513.323, 0.2, 168.711, 8.83, 20.9, 30.2, "", 4.485, 82.53, 0.895}, 
 {"MLT", "Europe", "Malta", "2021-02-06", 18576., 134., 122.143, 279., 2., 
  2., 42071.029, 303.484, 276.63, 631.881, 4.53, 4.53, 0.92, "", "", "", "", 
  "", "", "", "", 2772., 630379., 1427.686, 6.278, 2949., 6.679, 0.041, 24.1, 
  "tests performed", 37586., 28837., 8749., 1910., 1534., 8.51, 6.53, 1.98, 
  3474., 52.78, 441539., 1454.037, 42.4, 19.426, 11.324, 36513.323, 0.2, 
  168.711, 8.83, 20.9, 30.2, "", 4.485, 82.53, 0.895}, 
 {"MLT", "Europe", "Malta", "2021-02-07", 18676., 100., 110.429, 282., 3., 
  2.143, 42297.509, 226.481, 250.099, 638.675, 6.794, 4.853, 0.96, "", "", 
  "", "", 5.149, 11.66, 24.026, 54.415, 3084., 633463., 1434.671, 6.985, 
  2983., 6.756, 0.037, 27., "tests performed", 39257., 29339., 9918., 1671., 
  1643., 8.89, 6.64, 2.25, 3721., 52.78, 441539., 1454.037, 42.4, 19.426, 
  11.324, 36513.323, 0.2, 168.711, 8.83, 20.9, 30.2, "", 4.485, 82.53, 
  0.895}, {"MLT", "Europe", "Malta", "2021-02-08", 18813., 137., 112.286, 
  282., 0., 1.857, 42607.788, 310.278, 254.305, 638.675, 0., 4.206, 1.01, "", 
  "", "", "", "", "", "", "", 3266., 636729., 1442.067, 7.397, 3016., 6.831, 
  0.037, 26.9, "tests performed", 41285., 30235., 11050., 2028., 1755., 9.35, 
  6.85, 2.5, 3975., 52.78, 441539., 1454.037, 42.4, 19.426, 11.324, 
  36513.323, 0.2, 168.711, 8.83, 20.9, 30.2, "", 4.485, 82.53, 0.895}, 
 {"MLT", "Europe", "Malta", "2021-02-09", 19015., 202., 121., 284., 2., 2., 
  43065.278, 457.491, 274.041, 643.205, 4.53, 4.53, 1.05, "", "", "", "", "", 
  "", "", "", 3206., 639935., 1449.328, 7.261, 3069., 6.951, 0.039, 25.4, 
  "tests performed", 43337., 31202., 12135., 2052., 1869., 9.81, 7.07, 2.75, 
  4233., 52.78, 441539., 1454.037, 42.4, 19.426, 11.324, 36513.323, 0.2, 
  168.711, 8.83, 20.9, 30.2, "", 4.485, 82.53, 0.895}, 
 {"MLT", "Europe", "Malta", "2021-02-10", 19182., 167., 125.143, 286., 2., 
  1.857, 43443.501, 378.223, 283.424, 647.734, 4.53, 4.206, 1.05, "", "", "", 
  "", "", "", "", "", 2217., 642152., 1454.349, 5.021, 2961., 6.706, 0.042, 
  23.7, "tests performed", 44598., 31670., 12928., 1261., 1852., 10.1, 7.17, 
  2.93, 4194., 52.78, 441539., 1454.037, 42.4, 19.426, 11.324, 36513.323, 
  0.2, 168.711, 8.83, 20.9, 30.2, "", 4.485, 82.53, 0.895}, 
 {"MLT", "Europe", "Malta", "2021-02-11", 19333., 151., 135.429, 286., 0., 
  1.857, 43785.487, 341.986, 306.719, 647.734, 0., 4.206, 1.06, "", "", "", 
  "", "", "", "", "", 3491., 645643., 1462.256, 7.906, 3039., 6.883, 0.045, 
  22.4, "tests performed", 46344., 32524., 13820., 1746., 1838., 10.5, 7.37, 
  3.13, 4163., 52.78, 441539., 1454.037, 42.4, 19.426, 11.324, 36513.323, 
  0.2, 168.711, 8.83, 20.9, 30.2, "", 4.485, 82.53, 0.895}, 
 {"MLT", "Europe", "Malta", "2021-02-12", 19497., 164., 150.714, 288., 2., 
  1.571, 44156.915, 371.428, 341.339, 652.264, 4.53, 3.559, 1.07, "", "", "", 
  "", "", "", "", "", 2873., 648516., 1468.763, 6.507, 2987., 6.765, 0.05, 
  19.8, "tests performed", 48474., 33735., 14739., 2130., 1828., 10.98, 7.64, 
  3.34, 4140., 52.78, 441539., 1454.037, 42.4, 19.426, 11.324, 36513.323, 
  0.2, 168.711, 8.83, 20.9, 30.2, "", 4.485, 82.53, 0.895}, 
 {"MLT", "Europe", "Malta", "2021-02-13", 19651., 154., 153.571, 290., 2., 
  1.571, 44505.695, 348.78, 347.809, 656.794, 4.53, 3.559, 1.06, "", "", "", 
  "", "", "", "", "", 2639., 651155., 1474.739, 5.977, 2968., 6.722, 0.052, 
  19.3, "tests performed", 50175., 34574., 15601., 1701., 1798., 11.36, 7.83, 
  3.53, 4072., 52.78, 441539., 1454.037, 42.4, 19.426, 11.324, 36513.323, 
  0.2, 168.711, 8.83, 20.9, 30.2, "", 4.485, 82.53, 0.895}, 
 {"MLT", "Europe", "Malta", "2021-02-14", 19789., 138., 159., 293., 3., 
  1.571, 44818.238, 312.543, 360.104, 663.588, 6.794, 3.559, 1.06, "", "", 
  "", "", 4.29, 9.717, 36.04, 81.622, 2831., 653986., 1481.151, 6.412, 2932., 
  6.64, 0.054, 18.4, "tests performed", 51641., 35376., 16265., 1466., 1769., 
  11.7, 8.01, 3.68, 4006., 52.78, 441539., 1454.037, 42.4, 19.426, 11.324, 
  36513.323, 0.2, 168.711, 8.83, 20.9, 30.2, "", 4.485, 82.53, 0.895}, 
 {"MLT", "Europe", "Malta", "2021-02-15", 19945., 156., 161.714, 295., 2., 
  1.857, 45171.548, 353.31, 366.251, 668.118, 4.53, 4.206, 1.06, "", "", "", 
  "", "", "", "", "", 2817., 656803., 1487.531, 6.38, 2868., 6.495, 0.056, 
  17.7, "tests performed", 53647., 36545., 17102., 2006., 1766., 12.15, 8.28, 
  3.87, 4000., 52.78, 441539., 1454.037, 42.4, 19.426, 11.324, 36513.323, 
  0.2, 168.711, 8.83, 20.9, 30.2, "", 4.485, 82.53, 0.895}, 
 {"MLT", "Europe", "Malta", "2021-02-16", 20047., 102., 147.429, 297., 2., 
  1.857, 45402.558, 231.01, 333.897, 672.647, 4.53, 4.206, 1.06, "", "", "", 
  "", "", "", "", "", 2116., 658919., 1492.323, 4.792, 2712., 6.142, 0.054, 
  18.4, "tests performed", 55709., 37866., 17843., 2062., 1767., 12.62, 8.58, 
  4.04, 4002., 52.78, 441539., 1454.037, 42.4, 19.426, 11.324, 36513.323, 
  0.2, 168.711, 8.83, 20.9, 30.2, "", 4.485, 82.53, 0.895}, 
 {"MLT", "Europe", "Malta", "2021-02-17", 20246., 199., 152., 298., 1., 
  1.714, 45853.254, 450.696, 344.25, 674.912, 2.265, 3.883, 1.09, "", "", "", 
  "", "", "", "", "", 3207., 662126., 1499.587, 7.263, 2853., 6.461, 0.053, 
  18.8, "tests performed", 57683., 39147., 18536., 1974., 1869., 13.06, 8.87, 
  4.2, 4233., 52.78, 441539., 1454.037, 42.4, 19.426, 11.324, 36513.323, 0.2, 
  168.711, 8.83, 20.9, 30.2, "", 4.485, 82.53, 0.895}, 
 {"MLT", "Europe", "Malta", "2021-02-18", 20409., 163., 153.714, 301., 3., 
  2.143, 46222.417, 369.163, 348.133, 681.706, 6.794, 4.853, 1.11, "", "", 
  "", "", "", "", "", "", 3209., 665335., 1506.854, 7.268, 2813., 6.371, 
  0.055, 18.3, "tests performed", 59702., 40503., 19199., 2019., 1908., 
  13.52, 9.17, 4.35, 4321., 52.78, 441539., 1454.037, 42.4, 19.426, 11.324, 
  36513.323, 0.2, 168.711, 8.83, 20.9, 30.2, "", 4.485, 82.53, 0.895}, 
 {"MLT", "Europe", "Malta", "2021-02-19", 20563., 154., 152.286, 301., 0., 
  1.857, 46571.198, 348.78, 344.898, 681.706, 0., 4.206, 1.12, "", "", "", 
  "", "", "", "", "", 3282., 668617., 1514.288, 7.433, 2872., 6.505, 0.053, 
  18.9, "tests performed", 62059., 42231., 19828., 2357., 1941., 14.06, 9.56, 
  4.49, 4396., 52.78, 441539., 1454.037, 42.4, 19.426, 11.324, 36513.323, 
  0.2, 168.711, 8.83, 20.9, 30.2, "", 4.485, 82.53, 0.895}, 
 {"MLT", "Europe", "Malta", "2021-02-20", 20762., 199., 158.714, 303., 2., 
  1.857, 47021.894, 450.696, 359.457, 686.236, 4.53, 4.206, 1.14, "", "", "", 
  "", "", "", "", "", 3100., 671717., 1521.308, 7.021, 2937., 6.652, 0.054, 
  18.5, "tests performed", 63308., 43119., 20189., 1249., 1876., 14.34, 9.77, 
  4.57, 4249., 52.78, 441539., 1454.037, 42.4, 19.426, 11.324, 36513.323, 
  0.2, 168.711, 8.83, 20.9, 30.2, "", 4.485, 82.53, 0.895}, 
 {"MLT", "Europe", "Malta", "2021-02-21", 20892., 130., 157.571, 304., 1., 
  1.571, 47316.319, 294.425, 356.869, 688.501, 2.265, 3.559, 1.15, "", "", 
  "", "", 8.581, 19.434, 34.323, 77.736, 2660., 674377., 1527.333, 6.024, 
  2913., 6.597, 0.054, 18.5, "tests performed", 64419., 43888., 20531., 
  1111., 1825., 14.59, 9.94, 4.65, 4133., 52.78, 441539., 1454.037, 42.4, 
  19.426, 11.324, 36513.323, 0.2, 168.711, 8.83, 20.9, 30.2, "", 4.485, 
  82.53, 0.895}, {"MLT", "Europe", "Malta", "2021-02-22", 21085., 193., 
  162.857, 305., 1., 1.429, 47753.426, 437.107, 368.84, 690.766, 2.265, 
  3.235, 1.18, "", "", "", "", "", "", "", "", 2782., 677159., 1533.633, 
  6.301, 2908., 6.586, 0.056, 17.9, "tests performed", 66334., 45174., 
  21160., 1915., 1812., 15.02, 10.23, 4.79, 4104., 52.78, 441539., 1454.037, 
  42.4, 19.426, 11.324, 36513.323, 0.2, 168.711, 8.83, 20.9, 30.2, "", 4.485, 
  82.53, 0.895}, {"MLT", "Europe", "Malta", "2021-02-23", 21306., 221., 
  179.857, 306., 1., 1.286, 48253.948, 500.522, 407.341, 693.031, 2.265, 
  2.912, 1.2, "", "", "", "", "", "", "", "", 3274., 680433., 1541.048, 
  7.415, 3073., 6.96, 0.059, 17.1, "tests performed", 68779., 47012., 21767., 
  2445., 1867., 15.58, 10.65, 4.93, 4228., 52.78, 441539., 1454.037, 42.4, 
  19.426, 11.324, 36513.323, 0.2, 168.711, 8.83, 20.9, 30.2, "", 4.485, 
  82.53, 0.895}, {"MLT", "Europe", "Malta", "2021-02-24", 21532., 226., 
  183.714, 308., 2., 1.429, 48765.794, 511.846, 416.077, 697.56, 4.53, 3.235, 
  1.21, "", "", "", "", "", "", "", "", 3798., 684231., 1549.65, 8.602, 
  3158., 7.152, 0.058, 17.2, "tests performed", 71562., 49061., 22501., 
  2783., 1983., 16.21, 11.11, 5.1, 4491., 52.78, 441539., 1454.037, 42.4, 
  19.426, 11.324, 36513.323, 0.2, 168.711, 8.83, 20.9, 30.2, "", 4.485, 
  82.53, 0.895}, {"MLT", "Europe", "Malta", "2021-02-25", 21724., 192., 
  187.857, 311., 3., 1.429, 49200.637, 434.843, 425.46, 704.355, 6.794, 
  3.235, 1.22, "", "", "", "", "", "", "", "", 3743., 687974., 1558.127, 
  8.477, 3234., 7.324, 0.058, 17.2, "tests performed", 73644., 50249., 
  23395., 2082., 1992., 16.68, 11.38, 5.3, 4511., 52.78, 441539., 1454.037, 
  42.4, 19.426, 11.324, 36513.323, 0.2, 168.711, 8.83, 20.9, 30.2, "", 4.485, 
  82.53, 0.895}, {"MLT", "Europe", "Malta", "2021-02-26", 21982., 258., 
  202.714, 313., 2., 1.714, 49784.957, 584.32, 459.108, 708.884, 4.53, 3.883, 
  1.24, "", "", "", "", "", "", "", "", 3640., 691614., 1566.371, 8.244, 
  3285., 7.44, 0.062, 16.2, "tests performed", 76159., 51041., 25118., 2515., 
  2014., 17.25, 11.56, 5.69, 4561., 52.78, 441539., 1454.037, 42.4, 19.426, 
  11.324, 36513.323, 0.2, 168.711, 8.83, 20.9, 30.2, "", 4.485, 82.53, 
  0.895}, {"MLT", "Europe", "Malta", "2021-02-27", 22219., 237., 208.143, 
  313., 0., 1.429, 50321.716, 536.759, 471.403, 708.884, 0., 3.235, 1.24, "", 
  "", "", "", "", "", "", "", 3578., 695192., 1574.475, 8.103, 3354., 7.596, 
  0.062, 16.1, "tests performed", 77967., 51186., 26781., 1808., 2094., 
  17.66, 11.59, 6.07, 4743., 52.78, 441539., 1454.037, 42.4, 19.426, 11.324, 
  36513.323, 0.2, 168.711, 8.83, 20.9, 30.2, "", 4.485, 82.53, 0.895}, 
 {"MLT", "Europe", "Malta", "2021-02-28", 22482., 263., 227.143, 315., 2., 
  1.571, 50917.36, 595.644, 514.434, 713.414, 4.53, 3.559, 1.24, "", "", "", 
  "", 7.723, 17.491, 18.878, 42.755, 3047., 698239., 1581.376, 6.901, 3409., 
  7.721, 0.067, 15., "tests performed", 79624., 51576., 28048., 1657., 2172., 
  18.03, 11.68, 6.35, 4919., 52.78, 441539., 1454.037, 42.4, 19.426, 11.324, 
  36513.323, 0.2, 168.711, 8.83, 20.9, 30.2, "", 4.485, 82.53, 0.895}, 
 {"MLT", "Europe", "Malta", "2021-03-01", 22657., 175., 224.571, 316., 1., 
  1.571, 51313.7, 396.341, 508.611, 715.679, 2.265, 3.559, 1.23, "", "", "", 
  "", "", "", "", "", 3871., 702110., 1590.143, 8.767, 3564., 8.072, 0.063, 
  15.9, "tests performed", 81883., 52862., 29021., 2259., 2221., 18.54, 
  11.97, 6.57, 5030., 52.78, 441539., 1454.037, 42.4, 19.426, 11.324, 
  36513.323, 0.2, 168.711, 8.83, 20.9, 30.2, "", 4.485, 82.53, 0.895}, 
 {"MLT", "Europe", "Malta", "2021-03-02", 22993., 336., 241., 319., 3., 
  1.857, 52074.675, 760.975, 545.818, 722.473, 6.794, 4.206, 1.23, "", "", 
  "", "", "", "", "", "", 3572., 705682., 1598.233, 8.09, 3607., 8.169, 
  0.067, 15., "tests performed", 84129., 54381., 29748., 2246., 2193., 19.05, 
  12.32, 6.74, 4967., 52.78, 441539., 1454.037, 42.4, 19.426, 11.324, 
  36513.323, 0.2, 168.711, 8.83, 20.9, 30.2, "", 4.485, 82.53, 0.895}, 
 {"MLT", "Europe", "Malta", "2021-03-03", 23226., 233., 242., 321., 2., 
  1.857, 52602.375, 527.7, 548.083, 727.003, 4.53, 4.206, 1.22, "", "", "", 
  "", "", "", "", "", 3654., 709336., 1606.508, 8.276, 3586., 8.122, 0.067, 
  14.8, "tests performed", 86854., 56525., 30329., 2725., 2185., 19.67, 12.8, 
  6.87, 4949., 52.78, 441539., 1454.037, 42.4, 19.426, 11.324, 36513.323, 
  0.2, 168.711, 8.83, 20.9, 30.2, "", 4.485, 82.53, 0.895}, 
 {"MLT", "Europe", "Malta", "2021-03-04", 23588., 362., 266.286, 325., 4., 
  2., 53422.235, 819.86, 603.085, 736.062, 9.059, 4.53, 1.22, "", "", "", "", 
  "", "", "", "", 4146., 713482., 1615.898, 9.39, 3644., 8.253, 0.073, 13.7, 
  "tests performed", 89946., 58912., 31034., 3092., 2329., 20.37, 13.34, 
  7.03, 5275., 52.78, 441539., 1454.037, 42.4, 19.426, 11.324, 36513.323, 
  0.2, 168.711, 8.83, 20.9, 30.2, "", 4.485, 82.53, 0.895}, 
 {"MLT", "Europe", "Malta", "2021-03-05", 23871., 283., 269.857, 328., 3., 
  2.143, 54063.174, 640.94, 611.174, 742.856, 6.794, 4.853, 1.2, "", "", "", 
  "", "", "", "", "", 3799., 717281., 1624.502, 8.604, 3667., 8.305, 0.074, 
  13.6, "tests performed", 92806., 61096., 31710., 2860., 2378., 21.02, 
  13.84, 7.18, 5386., 52.78, 441539., 1454.037, 42.4, 19.426, 11.324, 
  36513.323, 0.2, 168.711, 8.83, 20.9, 30.2, "", 4.485, 82.53, 0.895}, 
 {"MLT", "Europe", "Malta", "2021-03-06", 24216., 345., 285.286, 329., 1., 
  2.286, 54844.532, 781.358, 646.117, 745.121, 2.265, 5.177, 1.17, "", "", 
  "", "", "", "", "", "", 3832., 721113., 1633.181, 8.679, 3703., 8.387, 
  0.077, 13., "tests performed", 95899., 63479., 32420., 3093., 2562., 21.72, 
  14.38, 7.34, 5802., 52.78, 441539., 1454.037, 42.4, 19.426, 11.324, 
  36513.323, 0.2, 168.711, 8.83, 20.9, 30.2, "", 4.485, 82.53, 0.895}, 
 {"MLT", "Europe", "Malta", "2021-03-07", 24398., 182., 273.714, 334., 5., 
  2.714, 55256.727, 412.195, 619.91, 756.445, 11.324, 6.147, 1.14, "", "", 
  "", "", 5.149, 11.66, 58.35, 132.151, 3945., 725058., 1642.115, 8.935, 
  3831., 8.676, 0.071, 14., "tests performed", 97864., 65002., 32862., 1965., 
  2606., 22.16, 14.72, 7.44, 5902., 52.78, 441539., 1454.037, 42.4, 19.426, 
  11.324, 36513.323, 0.2, 168.711, 8.83, 20.9, 30.2, "", 4.485, 82.53, 
  0.895}, {"MLT", "Europe", "Malta", "2021-03-08", 24599., 201., 277.429, 
  334., 0., 2.571, 55711.953, 455.226, 628.322, 756.445, 0., 5.824, 1.13, "", 
  "", "", "", "", "", "", "", 3946., 729004., 1651.052, 8.937, 3842., 8.701, 
  0.072, 13.8, "tests performed", 101776., 67595., 34181., 3912., 2842., 
  23.05, 15.31, 7.74, 6437., 52.78, 441539., 1454.037, 42.4, 19.426, 11.324, 
  36513.323, 0.2, 168.711, 8.83, 20.9, 30.2, "", 4.485, 82.53, 0.895}, 
 {"MLT", "Europe", "Malta", "2021-03-09", 24847., 248., 264.857, 335., 1., 
  2.286, 56273.625, 561.672, 599.85, 758.71, 2.265, 5.177, 1.13, "", "", "", 
  "", "", "", "", "", 4470., 733474., 1661.176, 10.124, 3970., 8.991, 0.067, 
  15., "tests performed", 105416., 70323., 35093., 3640., 3041., 23.87, 
  15.93, 7.95, 6887., 52.78, 441539., 1454.037, 42.4, 19.426, 11.324, 
  36513.323, 0.2, 168.711, 8.83, 20.9, 30.2, "", 4.485, 82.53, 0.895}, 
 {"MLT", "Europe", "Malta", "2021-03-10", 25357., 510., 304.429, 337., 2., 
  2.286, 57428.676, 1155.051, 689.472, 763.239, 4.53, 5.177, 1.15, "", "", 
  "", "", "", "", "", "", 4423., 737897., 1671.193, 10.017, 4080., 9.24, 
  0.075, 13.4, "tests performed", 108971., 72725., 36246., 3555., 3160., 
  24.68, 16.47, 8.21, 7157., 52.78, 441539., 1454.037, 42.4, 19.426, 11.324, 
  36513.323, 0.2, 168.711, 8.83, 20.9, 30.2, "", 4.485, 82.53, 0.895}, 
 {"MLT", "Europe", "Malta", "2021-03-11", 25640., 283., 293.143, 341., 4., 
  2.286, 58069.616, 640.94, 663.912, 772.299, 9.059, 5.177, 1.11, "", "", "", 
  "", "", "", "", "", 4746., 742643., 1681.942, 10.749, 4166., 9.435, 0.07, 
  14.2, "tests performed", 113258., 76076., 37182., 4287., 3330., 25.65, 
  17.23, 8.42, 7542., 67.59, 441539., 1454.037, 42.4, 19.426, 11.324, 
  36513.323, 0.2, 168.711, 8.83, 20.9, 30.2, "", 4.485, 82.53, 0.895}, 
 {"MLT", "Europe", "Malta", "2021-03-12", 25969., 329., 299.714, 346., 5., 
  2.571, 58814.737, 745.121, 678.795, 783.623, 11.324, 5.824, 1.07, "", "", 
  "", "", "", "", "", "", 3779., 746422., 1690.501, 8.559, 4163., 9.428, 
  0.072, 13.9, "tests performed", 117121., 78788., 38333., 3863., 3474., 
  26.53, 17.84, 8.68, 7868., 67.59, 441539., 1454.037, 42.4, 19.426, 11.324, 
  36513.323, 0.2, 168.711, 8.83, 20.9, 30.2, "", 4.485, 82.53, 0.895}, 
 {"MLT", "Europe", "Malta", "2021-03-13", 26267., 298., 293., 350., 4., 3., 
  59489.649, 674.912, 663.588, 792.682, 9.059, 6.794, 1.03, "", "", "", "", 
  "", "", "", "", 4333., 750755., 1700.314, 9.813, 4235., 9.591, 0.069, 14.5, 
  "tests performed", 120073., 80974., 39099., 2952., 3453., 27.19, 18.34, 
  8.86, 7820., 67.59, 441539., 1454.037, 42.4, 19.426, 11.324, 36513.323, 
  0.2, 168.711, 8.83, 20.9, 30.2, "", 4.485, 82.53, 0.895}, 
 {"MLT", "Europe", "Malta", "2021-03-14", 26535., 268., 305.286, 351., 1., 
  2.429, 60096.617, 606.968, 691.413, 794.947, 2.265, 5.5, 0.99, "", "", "", 
  "", 12.013, 27.207, 57.492, 130.207, 4305., 755060., 1710.064, 9.75, 4286., 
  9.707, 0.071, 14., "tests performed", 122366., 82671., 39695., 2293., 
  3500., 27.71, 18.72, 8.99, 7927., 67.59, 441539., 1454.037, 42.4, 19.426, 
  11.324, 36513.323, 0.2, 168.711, 8.83, 20.9, 30.2, "", 4.485, 82.53, 
  0.895}, {"MLT", "Europe", "Malta", "2021-03-15", 26748., 213., 307., 354., 
  3., 2.857, 60579.02, 482.404, 695.295, 801.741, 6.794, 6.471, 0.94, "", "", 
  "", "", "", "", "", "", 3870., 758930., 1718.829, 8.765, 4275., 9.682, 
  0.072, 13.9, "tests performed", 126277., 85596., 40681., 3911., 3500., 
  28.6, 19.39, 9.21, 7927., 75., 441539., 1454.037, 42.4, 19.426, 11.324, 
  36513.323, 0.2, 168.711, 8.83, 20.9, 30.2, "", 4.485, 82.53, 0.895}, 
 {"MLT", "Europe", "Malta", "2021-03-16", 27061., 313., 316.286, 357., 3., 
  3.143, 61287.904, 708.884, 716.326, 808.536, 6.794, 7.118, 0.91, "", "", 
  "", "", "", "", "", "", 4463., 763393., 1728.937, 10.108, 4274., 9.68, 
  0.074, 13.5, "tests performed", 130861., 90002., 40859., 4584., 3635., 
  29.64, 20.38, 9.25, 8233., 75., 441539., 1454.037, 42.4, 19.426, 11.324, 
  36513.323, 0.2, 168.711, 8.83, 20.9, 30.2, "", 4.485, 82.53, 0.895}, 
 {"MLT", "Europe", "Malta", "2021-03-17", 27272., 211., 273.571, 361., 4., 
  3.429, 61765.778, 477.874, 619.586, 817.595, 9.059, 7.765, 0.86, "", "", 
  "", "", "", "", "", "", 4053., 767446., 1738.116, 9.179, 4221., 9.56, 
  0.065, 15.4, "tests performed", 133871., 92250., 41621., 3010., 3557., 
  30.32, 20.89, 9.43, 8056., 75., 441539., 1454.037, 42.4, 19.426, 11.324, 
  36513.323, 0.2, 168.711, 8.83, 20.9, 30.2, "", 4.485, 82.53, 0.895}, 
 {"MLT", "Europe", "Malta", "2021-03-18", 27515., 243., 267.857, 363., 2., 
  3.143, 62316.126, 550.348, 606.644, 822.124, 4.53, 7.118, 0.83, "", "", "", 
  "", "", "", "", "", 4760., 772206., 1748.896, 10.78, 4223., 9.564, 0.063, 
  15.8, "tests performed", 138264., 95707., 42557., 4393., 3572., 31.31, 
  21.68, 9.64, 8090., 75., 441539., 1454.037, 42.4, 19.426, 11.324, 
  36513.323, 0.2, 168.711, 8.83, 20.9, 30.2, "", 4.485, 82.53, 0.895}, 
 {"MLT", "Europe", "Malta", "2021-03-19", 27694., 179., 246.429, 364., 1., 
  2.571, 62721.526, 405.4, 558.113, 824.389, 2.265, 5.824, 0.8, "", "", "", 
  "", "", "", "", "", 4046., 776252., 1758.06, 9.163, 4261., 9.65, 0.058, 
  17.3, "tests performed", 140331., 97064., 43267., 2067., 3316., 31.78, 
  21.98, 9.8, 7510., 75., 441539., 1454.037, 42.4, 19.426, 11.324, 36513.323, 
  0.2, 168.711, 8.83, 20.9, 30.2, "", 4.485, 82.53, 0.895}, 
 {"MLT", "Europe", "Malta", "2021-03-20", 27904., 210., 233.857, 369., 5., 
  2.714, 63197.135, 475.609, 529.641, 835.713, 11.324, 6.147, 0.77, "", "", 
  "", "", "", "", "", "", 3734., 779986., 1766.517, 8.457, 4176., 9.458, 
  0.056, 17.9, "tests performed", 143169., 99250., 43919., 2838., 3299., 
  32.42, 22.48, 9.95, 7472., 75., 441539., 1454.037, 42.4, 19.426, 11.324, 
  36513.323, 0.2, 168.711, 8.83, 20.9, 30.2, "", 4.485, 82.53, 0.895}, 
 {"MLT", "Europe", "Malta", "2021-03-21", 28128., 224., 227.571, 372., 3., 
  3., 63704.452, 507.316, 515.405, 842.508, 6.794, 6.794, 0.74, "", "", "", 
  "", 6.007, 13.604, 35.181, 79.679, 3749., 783735., 1775.007, 8.491, 4096., 
  9.277, 0.056, 18., "tests performed", 145934., 101451., 44483., 2765., 
  3367., 33.05, 22.98, 10.07, 7626., 75., 441539., 1454.037, 42.4, 19.426, 
  11.324, 36513.323, 0.2, 168.711, 8.83, 20.9, 30.2, "", 4.485, 82.53, 
  0.895}, {"MLT", "Europe", "Malta", "2021-03-22", 28319., 191., 224.429, 
  373., 1., 2.714, 64137.03, 432.578, 508.287, 844.772, 2.265, 6.147, 0.69, 
  "", "", "", "", "", "", "", "", 3413., 787148., 1782.737, 7.73, 4031., 
  9.129, 0.056, 18., "tests performed", 150897., 105611., 45286., 4963., 
  3517., 34.18, 23.92, 10.26, 7965., 75., 441539., 1454.037, 42.4, 19.426, 
  11.324, 36513.323, 0.2, 168.711, 8.83, 20.9, 30.2, "", 4.485, 82.53, 
  0.895}, {"MLT", "Europe", "Malta", "2021-03-23", 28409., 90., 192.571, 
  375., 2., 2.571, 64340.862, 203.833, 436.137, 849.302, 4.53, 5.824, 0.63, 
  "", "", "", "", "", "", "", "", 2661., 789809., 1788.764, 6.027, 3774., 
  8.547, 0.051, 19.6, "tests performed", 155678., 109538., 46140., 4781., 
  3545., 35.26, 24.81, 10.45, 8029., 75., 441539., 1454.037, 42.4, 19.426, 
  11.324, 36513.323, 0.2, 168.711, 8.83, 20.9, 30.2, "", 4.485, 82.53, 
  0.895}, {"MLT", "Europe", "Malta", "2021-03-24", 28510., 101., 176.857, 
  377., 2., 2.286, 64569.608, 228.745, 400.547, 853.832, 4.53, 5.177, 0.6, 
  "", "", "", "", "", "", "", "", 2789., 792598., 1795.08, 6.317, 3593., 
  8.137, 0.049, 20.3, "tests performed", 160260., 113179., 47081., 4582., 
  3770., 36.3, 25.63, 10.66, 8538., 75., 441539., 1454.037, 42.4, 19.426, 
  11.324, 36513.323, 0.2, 168.711, 8.83, 20.9, 30.2, "", 4.485, 82.53, 
  0.895}, {"MLT", "Europe", "Malta", "2021-03-25", 28612., 102., 156.714, 
  378., 1., 2.143, 64800.618, 231.01, 354.927, 856.097, 2.265, 4.853, 0.58, 
  "", "", "", "", "", "", "", "", 3049., 795647., 1801.986, 6.905, 3349., 
  7.585, 0.047, 21.4, "tests performed", 166104., 117171., 48933., 5844., 
  3977., 37.62, 26.54, 11.08, 9007., 75., 441539., 1454.037, 42.4, 19.426, 
  11.324, 36513.323, 0.2, 168.711, 8.83, 20.9, 30.2, "", 4.485, 82.53, 
  0.895}, {"MLT", "Europe", "Malta", "2021-03-26", 28715., 103., 145.857, 
  382., 4., 2.571, 65033.893, 233.275, 330.338, 865.156, 9.059, 5.824, 0.56, 
  "", "", "", "", "", "", "", "", 2252., 797899., 1807.086, 5.1, 3092., 
  7.003, 0.047, 21.2, "tests performed", 171873., 121823., 50050., 5769., 
  4506., 38.93, 27.59, 11.34, 10205., 75., 441539., 1454.037, 42.4, 19.426, 
  11.324, 36513.323, 0.2, 168.711, 8.83, 20.9, 30.2, "", 4.485, 82.53, 
  0.895}, {"MLT", "Europe", "Malta", "2021-03-27", 28808., 93., 129.143, 
  385., 3., 2.286, 65244.52, 210.627, 292.483, 871.95, 6.794, 5.177, 0.54, 
  "", "", "", "", "", "", "", "", 2928., 800827., 1813.717, 6.631, 2977., 
  6.742, 0.043, 23.1, "tests performed", 176612., 126055., 50557., 4739., 
  4778., 40., 28.55, 11.45, 10821., 75., 441539., 1454.037, 42.4, 19.426, 
  11.324, 36513.323, 0.2, 168.711, 8.83, 20.9, 30.2, "", 4.485, 82.53, 
  0.895}, {"MLT", "Europe", "Malta", "2021-03-28", 28875., 67., 106.714, 
  387., 2., 2.143, 65396.262, 151.742, 241.687, 876.48, 4.53, 4.853, 0.53, 
  "", "", "", "", 0.858, 1.943, 17.162, 38.868, 2356., 803183., 1819.053, 
  5.336, 2778., 6.292, 0.038, 26., "tests performed", 180587., 129350., 
  51237., 3975., 4950., 40.9, 29.3, 11.6, 11211., 75., 441539., 1454.037, 
  42.4, 19.426, 11.324, 36513.323, 0.2, 168.711, 8.83, 20.9, 30.2, "", 4.485, 
  82.53, 0.895}, {"MLT", "Europe", "Malta", "2021-03-29", 28938., 63., 
  88.429, 388., 1., 2.143, 65538.944, 142.683, 200.274, 878.745, 2.265, 
  4.853, 0.51, "", "", "", "", "", "", "", "", 2101., 805284., 1823.812, 
  4.758, 2591., 5.868, 0.034, 29.3, "tests performed", 186111., 133771., 
  52340., 5524., 5031., 42.15, 30.3, 11.85, 11394., 75., 441539., 1454.037, 
  42.4, 19.426, 11.324, 36513.323, 0.2, 168.711, 8.83, 20.9, 30.2, "", 4.485, 
  82.53, 0.895}, {"MLT", "Europe", "Malta", "2021-03-30", 28993., 55., 
  83.429, 390., 2., 2.143, 65663.509, 124.564, 188.949, 883.274, 4.53, 4.853, 
  0.5, "", "", "", "", "", "", "", "", 2086., 807370., 1828.536, 4.724, 
  2509., 5.682, 0.033, 30.1, "tests performed", 191716., 138176., 53540., 
  5605., 5148., 43.42, 31.29, 12.13, 11659., 75., 441539., 1454.037, 42.4, 
  19.426, 11.324, 36513.323, 0.2, 168.711, 8.83, 20.9, 30.2, "", 4.485, 
  82.53, 0.895}, {"MLT", "Europe", "Malta", "2021-03-31", 29033., 40., 
  74.714, 392., 2., 2.143, 65754.101, 90.592, 169.213, 887.804, 4.53, 4.853, 
  0.5, "", "", "", "", "", "", "", "", 1970., 809340., 1832.998, 4.462, 
  2392., 5.417, 0.031, 32., "tests performed", 197383., 142805., 54578., 
  5667., 5303., 44.7, 32.34, 12.36, 12010., 75., 441539., 1454.037, 42.4, 
  19.426, 11.324, 36513.323, 0.2, 168.711, 8.83, 20.9, 30.2, "", 4.485, 
  82.53, 0.895}, {"MLT", "Europe", "Malta", "2021-04-01", 29085., 52., 
  67.571, 394., 2., 2.286, 65871.871, 117.77, 153.036, 892.333, 4.53, 5.177, 
  0.52, "", "", "", "", "", "", "", "", 1762., 811102., 1836.988, 3.991, 
  2208., 5.001, 0.031, 32.7, "tests performed", 203553., 147956., 55597., 
  6170., 5350., 46.1, 33.51, 12.59, 12117., 75., 441539., 1454.037, 42.4, 
  19.426, 11.324, 36513.323, 0.2, 168.711, 8.83, 20.9, 30.2, "", 4.485, 
  82.53, 0.895}, {"MLT", "Europe", "Malta", "2021-04-02", 29127., 42., 
  58.857, 395., 1., 1.857, 65966.993, 95.122, 133.3, 894.598, 2.265, 4.206, 
  0.54, "", "", "", "", "", "", "", "", 2361., 813463., 1842.336, 5.347, 
  2223., 5.035, 0.026, 37.8, "tests performed", 209065., 151942., 57123., 
  5512., 5313., 47.35, 34.41, 12.94, 12033., 75., 441539., 1454.037, 42.4, 
  19.426, 11.324, 36513.323, 0.2, 168.711, 8.83, 20.9, 30.2, "", 4.485, 
  82.53, 0.895}, {"MLT", "Europe", "Malta", "2021-04-03", 29189., 62., 
  54.429, 397., 2., 1.714, 66107.411, 140.418, 123.27, 899.128, 4.53, 3.883, 
  0.57, "", "", "", "", "", "", "", "", 2289., 815752., 1847.52, 5.184, 
  2132., 4.829, 0.026, 39.2, "tests performed", 212466., 154462., 58004., 
  3401., 5122., 48.12, 34.98, 13.14, 11600., 75., 441539., 1454.037, 42.4, 
  19.426, 11.324, 36513.323, 0.2, 168.711, 8.83, 20.9, 30.2, "", 4.485, 
  82.53, 0.895}, {"MLT", "Europe", "Malta", "2021-04-04", 29223., 34., 
  49.714, 398., 1., 1.571, 66184.414, 77.003, 112.593, 901.393, 2.265, 3.559, 
  0.6, "", "", "", "", "", "", 27.459, 62.189, 2162., 817914., 1852.416, 
  4.897, 2104., 4.765, 0.024, 42.3, "tests performed", 215700., 156668., 
  59032., 3234., 5016., 48.85, 35.48, 13.37, 11360., 75., 441539., 1454.037, 
  42.4, 19.426, 11.324, 36513.323, 0.2, 168.711, 8.83, 20.9, 30.2, "", 4.485, 
  82.53, 0.895}, {"MLT", "Europe", "Malta", "2021-04-05", 29279., 56., 
  48.714, 399., 1., 1.571, 66311.243, 126.829, 110.328, 903.657, 2.265, 
  3.559, 0.63, "", "", "", "", "", "", "", "", 1946., 819860., 1856.824, 
  4.407, 2082., 4.715, 0.023, 42.7, "tests performed", 219161., 159065., 
  60096., 3461., 4721., 49.64, 36.03, 13.61, 10692., 75., 441539., 1454.037, 
  42.4, 19.426, 11.324, 36513.323, 0.2, 168.711, 8.83, 20.9, 30.2, "", 4.485, 
  82.53, 0.895}, {"MLT", "Europe", "Malta", "2021-04-06", 29343., 64., 50., 
  399., 0., 1.286, 66456.191, 144.948, 113.24, 903.657, 0., 2.912, 0.66, "", 
  "", "", "", "", "", "", "", 2164., 822024., 1861.725, 4.901, 2093., 4.74, 
  0.024, 41.9, "tests performed", 223020., 161909., 61111., 3859., 4472., 
  50.51, 36.67, 13.84, 10128., 75., 441539., 1454.037, 42.4, 19.426, 11.324, 
  36513.323, 0.2, 168.711, 8.83, 20.9, 30.2, "", 4.485, 82.53, 0.895}, 
 {"MLT", "Europe", "Malta", "2021-04-07", 29408., 65., 53.571, 400., 1., 
  1.143, 66603.403, 147.212, 121.329, 905.922, 2.265, 2.588, 0.69, "", "", 
  "", "", "", "", "", "", 2210., 824234., 1866.73, 5.005, 2128., 4.82, 0.025, 
  39.7, "tests performed", 227606., 164492., 63114., 4586., 4318., 51.55, 
  37.25, 14.29, 9779., 75., 441539., 1454.037, 42.4, 19.426, 11.324, 
  36513.323, 0.2, 168.711, 8.83, 20.9, 30.2, "", 4.485, 82.53, 0.895}, 
 {"MLT", "Europe", "Malta", "2021-04-08", 29463., 55., 54., 401., 1., 1., 
  66727.967, 124.564, 122.3, 908.187, 2.265, 2.265, 0.71, "", "", "", "", "", 
  "", "", "", 2227., 826461., 1871.774, 5.044, 2194., 4.969, 0.025, 40.6, 
  "tests performed", 232335., 167130., 65205., 4729., 4112., 52.62, 37.85, 
  14.77, 9313., 75., 441539., 1454.037, 42.4, 19.426, 11.324, 36513.323, 0.2, 
  168.711, 8.83, 20.9, 30.2, "", 4.485, 82.53, 0.895}, 
 {"MLT", "Europe", "Malta", "2021-04-09", 29511., 48., 54.857, 401., 0., 
  0.857, 66836.678, 108.711, 124.241, 908.187, 0., 1.941, 0.73, "", "", "", 
  "", "", "", "", "", 2036., 828497., 1876.385, 4.611, 2148., 4.865, 0.026, 
  39.2, "tests performed", 237806., 170315., 67491., 5471., 4106., 53.86, 
  38.57, 15.29, 9299., 75., 441539., 1454.037, 42.4, 19.426, 11.324, 
  36513.323, 0.2, 168.711, 8.83, 20.9, 30.2, "", 4.485, 82.53, 0.895}, 
 {"MLT", "Europe", "Malta", "2021-04-10", 29548., 37., 51.286, 402., 1., 
  0.714, 66920.476, 83.798, 116.152, 910.452, 2.265, 1.618, 0.74, "", "", "", 
  "", "", "", "", "", 2243., 830740., 1881.465, 5.08, 2141., 4.849, 0.024, 
  41.7, "tests performed", 240984., 171678., 69306., 3178., 4074., 54.58, 
  38.88, 15.7, 9227., 75., 441539., 1454.037, 42.4, 19.426, 11.324, 
  36513.323, 0.2, 168.711, 8.83, 20.9, 30.2, "", 4.485, 82.53, 0.895}, 
 {"MLT", "Europe", "Malta", "2021-04-11", 29614., 66., 55.857, 402., 0., 
  0.571, 67069.953, 149.477, 126.506, 910.452, 0., 1.294, 0.77, "", "", "", 
  "", 6.007, 13.604, 25.743, 58.302, 1987., 832727., 1885.965, 4.5, 2116., 
  4.792, 0.026, 37.9, "tests performed", 244718., 173237., 71481., 3734., 
  4145., 55.42, 39.23, 16.19, 9388., 75., 441539., 1454.037, 42.4, 19.426, 
  11.324, 36513.323, 0.2, 168.711, 8.83, 20.9, 30.2, "", 4.485, 82.53, 
  0.895}, {"MLT", "Europe", "Malta", "2021-04-12", 29661., 47., 54.571, 402., 
  0., 0.429, 67176.399, 106.446, 123.594, 910.452, 0., 0.971, 0.77, "", "", 
  "", "", "", "", "", "", 2036., 834763., 1890.576, 4.611, 2129., 4.822, 
  0.026, 39., "tests performed", 249400., 175347., 74053., 4682., 4320., 
  56.48, 39.71, 16.77, 9784., 71.3, 441539., 1454.037, 42.4, 19.426, 11.324, 
  36513.323, 0.2, 168.711, 8.83, 20.9, 30.2, "", 4.485, 82.53, 0.895}, 
 {"MLT", "Europe", "Malta", "2021-04-13", 29720., 59., 53.857, 403., 1., 
  0.571, 67310.022, 133.624, 121.976, 912.717, 2.265, 1.294, 0.78, "", "", 
  "", "", "", "", "", "", 1758., 836521., 1894.557, 3.982, 2071., 4.69, 
  0.026, 38.5, "tests performed", 254885., 178292., 76593., 5485., 4552., 
  57.73, 40.38, 17.35, 10309., 71.3, 441539., 1454.037, 42.4, 19.426, 11.324, 
  36513.323, 0.2, 168.711, 8.83, 20.9, 30.2, "", 4.485, 82.53, 0.895}, 
 {"MLT", "Europe", "Malta", "2021-04-14", 29778., 58., 52.857, 403., 0., 
  0.429, 67441.381, 131.359, 119.711, 912.717, 0., 0.971, 0.79, "", "", "", 
  "", "", "", "", "", 2001., 838522., 1899.089, 4.532, 2041., 4.622, 0.026, 
  38.6, "tests performed", 259272., 181133., 78139., 4387., 4524., 58.72, 
  41.02, 17.7, 10246., 71.3, 441539., 1454.037, 42.4, 19.426, 11.324, 
  36513.323, 0.2, 168.711, 8.83, 20.9, 30.2, "", 4.485, 82.53, 0.895}, 
 {"MLT", "Europe", "Malta", "2021-04-15", 29833., 55., 52.857, 403., 0., 
  0.286, 67565.945, 124.564, 119.711, 912.717, 0., 0.647, 0.78, "", "", "", 
  "", "", "", "", "", 1803., 840325., 1903.173, 4.083, 1981., 4.487, 0.027, 
  37.5, "tests performed", 264658., 183987., 80671., 5386., 4618., 59.94, 
  41.67, 18.27, 10459., 71.3, 441539., 1454.037, 42.4, 19.426, 11.324, 
  36513.323, 0.2, 168.711, 8.83, 20.9, 30.2, "", 4.485, 82.53, 0.895}, 
 {"MLT", "Europe", "Malta", "2021-04-16", 29860., 27., 49.857, 405., 2., 
  0.571, 67627.095, 61.15, 112.917, 917.246, 4.53, 1.294, 0.77, "", "", "", 
  "", "", "", "", "", 1883., 842208., 1907.437, 4.265, 1959., 4.437, 0.025, 
  39.3, "tests performed", 269763., 187277., 82486., 5105., 4565., 61.1, 
  42.41, 18.68, 10339., 71.3, 441539., 1454.037, 42.4, 19.426, 11.324, 
  36513.323, 0.2, 168.711, 8.83, 20.9, 30.2, "", 4.485, 82.53, 0.895}, 
 {"MLT", "Europe", "Malta", "2021-04-17", 29927., 67., 54.143, 409., 4., 1., 
  67778.837, 151.742, 122.623, 926.305, 9.059, 2.265, 0.78, "", "", "", "", 
  "", "", "", "", 1808., 844016., 1911.532, 4.095, 1897., 4.296, 0.029, 35., 
  "tests performed", 274641., 190489., 84152., 4878., 4808., 62.2, 43.14, 
  19.06, 10889., 71.3, 441539., 1454.037, 42.4, 19.426, 11.324, 36513.323, 
  0.2, 168.711, 8.83, 20.9, 30.2, "", 4.485, 82.53, 0.895}, 
 {"MLT", "Europe", "Malta", "2021-04-18", 29966., 39., 50.286, 409., 0., 1., 
  67867.165, 88.327, 113.887, 926.305, 0., 2.265, 0.76, "", "", "", "", "", 
  "", 25.743, 58.302, 1985., 846001., 1916.028, 4.496, 1896., 4.294, 0.027, 
  37.7, "tests performed", 276516., 191583., 84933., 1875., 4543., 62.63, 
  43.39, 19.24, 10289., 71.3, 441539., 1454.037, 42.4, 19.426, 11.324, 
  36513.323, 0.2, 168.711, 8.83, 20.9, 30.2, "", 4.485, 82.53, 0.895}, 
 {"MLT", "Europe", "Malta", "2021-04-19", 30026., 60., 52.143, 409., 0., 1., 
  68003.053, 135.888, 118.093, 926.305, 0., 2.265, 0.73, "", "", "", "", "", 
  "", "", "", 1580., 847581., 1919.606, 3.578, 1831., 4.147, 0.028, 35.1, 
  "tests performed", 282841., 195071., 87770., 6325., 4777., 64.06, 44.18, 
  19.88, 10819., 71.3, 441539., 1454.037, 42.4, 19.426, 11.324, 36513.323, 
  0.2, 168.711, 8.83, 20.9, 30.2, "", 4.485, 82.53, 0.895}, 
 {"MLT", "Europe", "Malta", "2021-04-20", 30039., 13., 45.571, 411., 2., 
  1.143, 68032.495, 29.442, 103.21, 930.835, 4.53, 2.588, 0.68, "", "", "", 
  "", "", "", "", "", 1584., 849165., 1923.194, 3.587, 1806., 4.09, 0.025, 
  39.6, "tests performed", 288797., 198624., 90173., 5956., 4845., 65.41, 
  44.98, 20.42, 10973., 71.3, 441539., 1454.037, 42.4, 19.426, 11.324, 
  36513.323, 0.2, 168.711, 8.83, 20.9, 30.2, "", 4.485, 82.53, 0.895}, 
 {"MLT", "Europe", "Malta", "2021-04-21", 30063., 24., 40.714, 411., 0., 
  1.143, 68086.851, 54.355, 92.21, 930.835, 0., 2.588, 0.67, "", "", "", "", 
  "", "", "", "", 1992., 851157., 1927.705, 4.511, 1805., 4.088, 0.023, 44.3, 
  "tests performed", 295587., 201860., 93727., 6790., 5188., 66.94, 45.72, 
  21.23, 11750., 71.3, 441539., 1454.037, 42.4, 19.426, 11.324, 36513.323, 
  0.2, 168.711, 8.83, 20.9, 30.2, "", 4.485, 82.53, 0.895}, 
 {"MLT", "Europe", "Malta", "2021-04-22", 30096., 33., 37.571, 411., 0., 
  1.143, 68161.589, 74.739, 85.092, 930.835, 0., 2.588, 0.67, "", "", "", "", 
  "", "", "", "", 2129., 853286., 1932.527, 4.822, 1852., 4.194, 0.02, 49.3, 
  "tests performed", 301594., 204963., 96631., 6007., 5277., 68.31, 46.42, 
  21.89, 11951., 71.3, 441539., 1454.037, 42.4, 19.426, 11.324, 36513.323, 
  0.2, 168.711, 8.83, 20.9, 30.2, "", 4.485, 82.53, 0.895}, 
 {"MLT", "Europe", "Malta", "2021-04-23", 30129., 33., 38.429, 412., 1., 1., 
  68236.328, 74.739, 87.033, 933.1, 2.265, 2.265, 0.68, "", "", "", "", "", 
  "", "", "", 1804., 855090., 1936.613, 4.086, 1840., 4.167, 0.021, 47.9, 
  "tests performed", 307636., 208959., 98677., 6042., 5410., 69.67, 47.33, 
  22.35, 12253., 71.3, 441539., 1454.037, 42.4, 19.426, 11.324, 36513.323, 
  0.2, 168.711, 8.83, 20.9, 30.2, "", 4.485, 82.53, 0.895}, 
 {"MLT", "Europe", "Malta", "2021-04-24", 30149., 20., 31.714, 412., 0., 
  0.429, 68281.624, 45.296, 71.827, 933.1, 0., 0.971, 0.67, "", "", "", "", 
  "", "", "", "", 1628., 856718., 1940.3, 3.687, 1815., 4.111, 0.017, 57.2, 
  "tests performed", 311559., 211985., 99574., 3923., 5274., 70.56, 48.01, 
  22.55, 11945., 71.3, 441539., 1454.037, 42.4, 19.426, 11.324, 36513.323, 
  0.2, 168.711, 8.83, 20.9, 30.2, "", 4.485, 82.53, 0.895}, 
 {"MLT", "Europe", "Malta", "2021-04-25", 30174., 25., 29.714, 413., 1., 
  0.571, 68338.244, 56.62, 67.297, 935.365, 2.265, 1.294, 0.67, "", "", "", 
  "", 2.574, 5.83, 11.155, 25.264, 2112., 858830., 1945.083, 4.783, 1833., 
  4.151, 0.016, 61.7, "tests performed", 313279., 212593., 100686., 1720., 
  5252., 70.95, 48.15, 22.8, 11895., 71.3, 441539., 1454.037, 42.4, 19.426, 
  11.324, 36513.323, 0.2, 168.711, 8.83, 20.9, 30.2, "", 4.485, 82.53, 
  0.895}, {"MLT", "Europe", "Malta", "2021-04-26", 30189., 15., 23.286, 413., 
  0., 0.571, 68372.216, 33.972, 52.738, 935.365, 0., 1.294, 0.67, "", "", "", 
  "", "", "", "", "", 1449., 860279., 1948.365, 3.282, 1814., 4.108, 0.013, 
  77.9, "tests performed", 318706., 216171., 102535., 5427., 5124., 72.18, 
  48.96, 23.22, 11605., 67.59, 441539., 1454.037, 42.4, 19.426, 11.324, 
  36513.323, 0.2, 168.711, 8.83, 20.9, 30.2, "", 4.485, 82.53, 0.895}, 
 {"MLT", "Europe", "Malta", "2021-04-27", 30234., 45., 27.857, 413., 0., 
  0.286, 68474.133, 101.916, 63.091, 935.365, 0., 0.647, 0.69, "", "", "", 
  "", "", "", "", "", 1512., 861791., 1951.789, 3.424, 1804., 4.086, 0.015, 
  64.8, "tests performed", 323324., 219442., 103882., 4618., 4932., 73.23, 
  49.7, 23.53, 11170., 67.59, 441539., 1454.037, 42.4, 19.426, 11.324, 
  36513.323, 0.2, 168.711, 8.83, 20.9, 30.2, "", 4.485, 82.53, 0.895}, 
 {"MLT", "Europe", "Malta", "2021-04-28", 30249., 15., 26.571, 413., 0., 
  0.286, 68508.105, 33.972, 60.179, 935.365, 0., 0.647, 0.67, "", "", "", "", 
  "", "", "", "", 1690., 863481., 1955.617, 3.828, 1761., 3.988, 0.015, 66.3, 
  "tests performed", 326934., 222470., 104464., 3610., 4478., 74.04, 50.39, 
  23.66, 10142., 67.59, 441539., 1454.037, 42.4, 19.426, 11.324, 36513.323, 
  0.2, 168.711, 8.83, 20.9, 30.2, "", 4.485, 82.53, 0.895}, 
 {"MLT", "Europe", "Malta", "2021-04-29", 30276., 27., 25.714, 413., 0., 
  0.286, 68569.254, 61.15, 58.238, 935.365, 0., 0.647, 0.68, "", "", "", "", 
  "", "", "", "", 2040., 865521., 1960.237, 4.62, 1748., 3.959, 0.015, 68., 
  "tests performed", 331438., 225810., 105628., 4504., 4263., 75.06, 51.14, 
  23.92, 9655., 67.59, 441539., 1454.037, 42.4, 19.426, 11.324, 36513.323, 
  0.2, 168.711, 8.83, 20.9, 30.2, "", 4.485, 82.53, 0.895}, 
 {"MLT", "Europe", "Malta", "2021-04-30", 30292., 16., 23.286, 413., 0., 
  0.143, 68605.491, 36.237, 52.738, 935.365, 0., 0.324, 0.68, "", "", "", "", 
  "", "", "", "", 1761., 867282., 1964.225, 3.988, 1742., 3.945, 0.013, 74.8, 
  "tests performed", 335848., 228810., 107038., 4410., 4030., 76.06, 51.82, 
  24.24, 9127., 67.59, 441539., 1454.037, 42.4, 19.426, 11.324, 36513.323, 
  0.2, 168.711, 8.83, 20.9, 30.2, "", 4.485, 82.53, 0.895}, 
 {"MLT", "Europe", "Malta", "2021-05-01", 30307., 15., 22.571, 415., 2., 
  0.429, 68639.463, 33.972, 51.12, 939.894, 4.53, 0.971, 0.68, "", "", "", 
  "", "", "", "", "", 1781., 869063., 1968.259, 4.034, 1764., 3.995, 0.013, 
  78.2, "tests performed", 339727., 231511., 108216., 3879., 4024., 76.94, 
  52.43, 24.51, 9114., 67.59, 441539., 1454.037, 42.4, 19.426, 11.324, 
  36513.323, 0.2, 168.711, 8.83, 20.9, 30.2, "", 4.485, 82.53, 0.895}, 
 {"MLT", "Europe", "Malta", "2021-05-02", 30319., 12., 20.714, 416., 1., 
  0.429, 68666.641, 27.178, 46.914, 942.159, 2.265, 0.971, 0.7, "", "", "", 
  "", 0.858, 1.943, 18.878, 42.755, 2036., 871099., 1972.87, 4.611, 1753., 
  3.97, 0.012, 84.6, "tests performed", 341909., 233193., 108716., 2182., 
  4090., 77.44, 52.81, 24.62, 9263., 67.59, 441539., 1454.037, 42.4, 19.426, 
  11.324, 36513.323, 0.2, 168.711, 8.83, 20.9, 30.2, "", 4.485, 82.53, 
  0.895}, {"MLT", "Europe", "Malta", "2021-05-03", 30354., 35., 23.571, 416., 
  0., 0.429, 68745.909, 79.268, 53.385, 942.159, 0., 0.971, 0.72, "", "", "", 
  "", "", "", "", "", 1550., 872649., 1976.38, 3.51, 1767., 4.002, 0.013, 
  75., "tests performed", 346951., 237018., 109933., 5042., 4035., 78.58, 
  53.68, 24.9, 9138., 67.59, 441539., 1454.037, 42.4, 19.426, 11.324, 
  36513.323, 0.2, 168.711, 8.83, 20.9, 30.2, "", 4.485, 82.53, 0.895}, 
 {"MLT", "Europe", "Malta", "2021-05-04", 30381., 27., 21., 416., 0., 0.429, 
  68807.059, 61.15, 47.561, 942.159, 0., 0.971, 0.7, "", "", "", "", "", "", 
  "", "", 1636., 874285., 1980.086, 3.705, 1785., 4.043, 0.012, 85., 
  "tests performed", 352421., 241103., 111318., 5470., 4157., 79.82, 54.61, 
  25.21, 9415., 67.59, 441539., 1454.037, 42.4, 19.426, 11.324, 36513.323, 
  0.2, 168.711, 8.83, 20.9, 30.2, "", 4.485, 82.53, 0.895}, 
 {"MLT", "Europe", "Malta", "2021-05-05", 30411., 30., 23.143, 416., 0., 
  0.429, 68875.003, 67.944, 52.414, 942.159, 0., 0.971, 0.67, "", "", "", "", 
  "", "", "", "", 1785., 876070., 1984.128, 4.043, 1798., 4.072, 0.013, 77.7, 
  "tests performed", 359429., 246698., 112731., 7008., 4642., 81.4, 55.87, 
  25.53, 10513., 67.59, 441539., 1454.037, 42.4, 19.426, 11.324, 36513.323, 
  0.2, 168.711, 8.83, 20.9, 30.2, "", 4.485, 82.53, 0.895}, 
 {"MLT", "Europe", "Malta", "2021-05-06", 30420., 9., 20.571, 416., 0., 
  0.429, 68895.386, 20.383, 46.59, 942.159, 0., 0.971, 0.61, "", "", "", "", 
  "", "", "", "", 1971., 878041., 1988.592, 4.464, 1789., 4.052, 0.011, 87., 
  "tests performed", 365902., 251787., 115333., 6473., 4923., 82.87, 57.02, 
  26.12, 11150., 67.59, 441539., 1454.037, 42.4, 19.426, 11.324, 36513.323, 
  0.2, 168.711, 8.83, 20.9, 30.2, "", 4.485, 82.53, 0.895}, 
 {"MLT", "Europe", "Malta", "2021-05-07", 30432., 12., 20., 417., 1., 0.571, 
  68922.564, 27.178, 45.296, 944.424, 2.265, 1.294, 0.56, "", "", "", "", "", 
  "", "", "", 1956., 879997., 1993.022, 4.43, 1816., 4.113, 0.011, 90.8, 
  "tests performed", 372620., 255633., 118209., 6718., 5253., 84.39, 57.9, 
  26.77, 11897., 67.59, 441539., 1454.037, 42.4, 19.426, 11.324, 36513.323, 
  0.2, 168.711, 8.83, 20.9, 30.2, "", 4.485, 82.53, 0.895}, 
 {"MLT", "Europe", "Malta", "2021-05-08", 30438., 6., 18.714, 417., 0., 
  0.286, 68936.153, 13.589, 42.384, 944.424, 0., 0.647, 0.52, "", "", "", "", 
  "", "", "", "", 2022., 882019., 1997.602, 4.579, 1851., 4.192, 0.01, 98.9, 
  "tests performed", 375986., 257781., 119427., 3366., 5180., 85.15, 58.38, 
  27.05, 11732., 67.59, 441539., 1454.037, 42.4, 19.426, 11.324, 36513.323, 
  0.2, 168.711, 8.83, 20.9, 30.2, "", 4.485, 82.53, 0.895}, 
 {"MLT", "Europe", "Malta", "2021-05-09", 30447., 9., 18.286, 417., 0., 
  0.143, 68956.536, 20.383, 41.414, 944.424, 0., 0.324, 0.49, "", "", "", "", 
  1.716, 3.887, 6.007, 13.604, 1766., 883785., 2001.601, 4., 1812., 4.104, 
  0.01, 99.1, "tests performed", 379951., 258766., 121185., 3965., 5435., 
  86.05, 58.61, 27.45, 12309., 67.59, 441539., 1454.037, 42.4, 19.426, 
  11.324, 36513.323, 0.2, 168.711, 8.83, 20.9, 30.2, "", 4.485, 82.53, 
  0.895}, {"MLT", "Europe", "Malta", "2021-05-10", 30458., 11., 14.857, 417., 
  0., 0.143, 68981.449, 24.913, 33.649, 944.424, 0., 0.324, 0.46, "", "", "", 
  "", "", "", "", "", 1524., 885309., 2005.053, 3.452, 1809., 4.097, 0.008, 
  121.8, "tests performed", 386760., 265361., 123843., 6809., 5687., 87.59, 
  60.1, 28.05, 12880., 56.48, 441539., 1454.037, 42.4, 19.426, 11.324, 
  36513.323, 0.2, 168.711, 8.83, 20.9, 30.2, "", 4.485, 82.53, 0.895}, 
 {"MLT", "Europe", "Malta", "2021-05-11", 30464., 6., 11.857, 417., 0., 
  0.143, 68995.038, 13.589, 26.854, 944.424, 0., 0.324, 0.42, "", "", "", "", 
  "", "", "", "", 1600., 886909., 2008.676, 3.624, 1803., 4.083, 0.007, 
  152.1, "tests performed", 392929., 268118., 127255., 6169., 5787., 88.99, 
  60.72, 28.82, 13106., 56.48, 441539., 1454.037, 42.4, 19.426, 11.324, 
  36513.323, 0.2, 168.711, 8.83, 20.9, 30.2, "", 4.485, 82.53, 0.895}, 
 {"MLT", "Europe", "Malta", "2021-05-12", 30469., 5., 8.286, 417., 0., 0.143, 
  69006.362, 11.324, 18.766, 944.424, 0., 0.324, 0.39, "", "", "", "", "", 
  "", "", "", 2170., 889079., 2013.591, 4.915, 1858., 4.208, 0.004, 224.2, 
  "tests performed", 400118., 272025., 130537., 7189., 5813., 90.62, 61.61, 
  29.56, 13165., 56.48, 441539., 1454.037, 42.4, 19.426, 11.324, 36513.323, 
  0.2, 168.711, 8.83, 20.9, 30.2, "", 4.485, 82.53, 0.895}, 
 {"MLT", "Europe", "Malta", "2021-05-13", 30473., 4., 7.571, 417., 0., 0.143, 
  69015.421, 9.059, 17.148, 944.424, 0., 0.324, 0.39, "", "", "", "", "", "", 
  "", "", 1996., 891075., 2018.112, 4.521, 1862., 4.217, 0.004, 245.9, 
  "tests performed", 406921., 276041., 133332., 6803., 5860., 92.16, 62.52, 
  30.2, 13272., 56.48, 441539., 1454.037, 42.4, 19.426, 11.324, 36513.323, 
  0.2, 168.711, 8.83, 20.9, 30.2, "", 4.485, 82.53, 0.895}, 
 {"MLT", "Europe", "Malta", "2021-05-14", 30474., 1., 6., 417., 0., 0., 
  69017.686, 2.265, 13.589, 944.424, 0., 0., 0.38, "", "", "", "", "", "", 
  "", "", 2017., 893092., 2022.68, 4.568, 1871., 4.237, 0.003, 311.8, 
  "tests performed", 414632., 280134., 136975., 7711., 6002., 93.91, 63.44, 
  31.02, 13593., 56.48, 441539., 1454.037, 42.4, 19.426, 11.324, 36513.323, 
  0.2, 168.711, 8.83, 20.9, 30.2, "", 4.485, 82.53, 0.895}, 
 {"MLT", "Europe", "Malta", "2021-05-15", 30478., 4., 5.714, 417., 0., 0., 
  69026.745, 9.059, 12.942, 944.424, 0., 0., 0.39, "", "", "", "", "", "", 
  "", "", 1711., 894803., 2026.555, 3.875, 1826., 4.136, 0.003, 319.6, 
  "tests performed", 420815., 283229., 141143., 6183., 6404., 95.31, 64.15, 
  31.97, 14504., 56.48, 441539., 1454.037, 42.4, 19.426, 11.324, 36513.323, 
  0.2, 168.711, 8.83, 20.9, 30.2, "", 4.485, 82.53, 0.895}, 
 {"MLT", "Europe", "Malta", "2021-05-16", 30480., 2., 4.714, 417., 0., 0., 
  69031.275, 4.53, 10.677, 944.424, 0., 0., 0.4, "", "", "", "", 1.716, 
  3.887, 3.432, 7.774, 2454., 897257., 2032.113, 5.558, 1925., 4.36, 0.002, 
  408.4, "tests performed", 424325., 284395., 143487., 3510., 6339., 96.1, 
  64.41, 32.5, 14357., 56.48, 441539., 1454.037, 42.4, 19.426, 11.324, 
  36513.323, 0.2, 168.711, 8.83, 20.9, 30.2, "", 4.485, 82.53, 0.895}, 
 {"MLT", "Europe", "Malta", "2021-05-17", 30484., 4., 3.714, 417., 0., 0., 
  69040.334, 9.059, 8.412, 944.424, 0., 0., 0.42, "", "", "", "", "", "", "", 
  "", 1541., 898798., 2035.603, 3.49, 1927., 4.364, 0.002, 518.8, 
  "tests performed", 430508., 286709., 147667., 6183., 6250., 97.5, 64.93, 
  33.44, 14155., 56.48, 441539., 1454.037, 42.4, 19.426, 11.324, 36513.323, 
  0.2, 168.711, 8.83, 20.9, 30.2, "", 4.485, 82.53, 0.895}, 
 {"MLT", "Europe", "Malta", "2021-05-18", 30486., 2., 3.143, 417., 0., 0., 
  69044.864, 4.53, 7.118, 944.424, 0., 0., 0.44, "", "", "", "", "", "", "", 
  "", 1693., 900491., 2039.437, 3.834, 1940., 4.394, 0.002, 617.2, 
  "tests performed", 437654., 289855., 152581., 7146., 6389., 99.12, 65.65, 
  34.56, 14470., 56.48, 441539., 1454.037, 42.4, 19.426, 11.324, 36513.323, 
  0.2, 168.711, 8.83, 20.9, 30.2, "", 4.485, 82.53, 0.895}, 
 {"MLT", "Europe", "Malta", "2021-05-19", 30489., 3., 2.857, 417., 0., 0., 
  69051.658, 6.794, 6.471, 944.424, 0., 0., 0.47, "", "", "", "", "", "", "", 
  "", 1875., 902366., 2043.684, 4.247, 1898., 4.299, 0.002, 664.3, 
  "tests performed", 445830., 293178., 158489., 8176., 6530., 100.97, 66.4, 
  35.89, 14789., 56.48, 441539., 1454.037, 42.4, 19.426, 11.324, 36513.323, 
  0.2, 168.711, 8.83, 20.9, 30.2, "", 4.485, 82.53, 0.895}, 
 {"MLT", "Europe", "Malta", "2021-05-20", 30491., 2., 2.571, 417., 0., 0., 
  69056.188, 4.53, 5.824, 944.424, 0., 0., 0.53, "", "", "", "", "", "", "", 
  "", 2234., 904600., 2048.743, 5.06, 1932., 4.376, 0.001, 751.5, 
  "tests performed", 453711., 296548., 164113., 7881., 6684., 102.76, 67.16, 
  37.17, 15138., 56.48, 441539., 1454.037, 42.4, 19.426, 11.324, 36513.323, 
  0.2, 168.711, 8.83, 20.9, 30.2, "", 4.485, 82.53, 0.895}, 
 {"MLT", "Europe", "Malta", "2021-05-21", 30497., 6., 3.286, 417., 0., 0., 
  69069.776, 13.589, 7.442, 944.424, 0., 0., 0.6, "", "", "", "", "", "", "", 
  "", 2018., 906618., 2053.314, 4.57, 1932., 4.376, 0.002, 587.9, 
  "tests performed", 461215., 299549., 169177., 7504., 6655., 104.46, 67.84, 
  38.32, 15072., 56.48, 441539., 1454.037, 42.4, 19.426, 11.324, 36513.323, 
  0.2, 168.711, 8.83, 20.9, 30.2, "", 4.485, 82.53, 0.895}, 
 {"MLT", "Europe", "Malta", "2021-05-22", 30499., 2., 3., 417., 0., 0., 
  69074.306, 4.53, 6.794, 944.424, 0., 0., 0.63, "", "", "", "", "", "", "", 
  "", 1926., 908544., 2057.676, 4.362, 1963., 4.446, 0.002, 654.3, 
  "tests performed", 468829., 301274., 175246., 7614., 6859., 106.18, 68.23, 
  39.69, 15534., 56.48, 441539., 1454.037, 42.4, 19.426, 11.324, 36513.323, 
  0.2, 168.711, 8.83, 20.9, 30.2, "", 4.485, 82.53, 0.895}, 
 {"MLT", "Europe", "Malta", "2021-05-23", 30504., 5., 3.429, 417., 0., 0., 
  69085.63, 11.324, 7.765, 944.424, 0., 0., 0.69, "", "", "", "", "", "", 0., 
  0., 2409., 910953., 2063.131, 5.456, 1957., 4.432, 0.002, 570.7, 
  "tests performed", 474475., 302933., 180243., 5646., 7164., 107.46, 68.61, 
  40.82, 16225., 56.48, 441539., 1454.037, 42.4, 19.426, 11.324, 36513.323, 
  0.2, 168.711, 8.83, 20.9, 30.2, "", 4.485, 82.53, 0.895}, 
 {"MLT", "Europe", "Malta", "2021-05-24", 30506., 2., 3.143, 417., 0., 0., 
  69090.16, 4.53, 7.118, 944.424, 0., 0., 0.72, "", "", "", "", "", "", "", 
  "", 1624., 912577., 2066.81, 3.678, 1968., 4.457, 0.002, 626.2, 
  "tests performed", 482577., 308002., 183556., 8102., 7438., 109.29, 69.76, 
  41.57, 16846., 56.48, 441539., 1454.037, 42.4, 19.426, 11.324, 36513.323, 
  0.2, 168.711, 8.83, 20.9, 30.2, "", 4.485, 82.53, 0.895}, 
 {"MLT", "Europe", "Malta", "2021-05-25", 30509., 3., 3.286, 418., 1., 0.143, 
  69096.954, 6.794, 7.442, 946.689, 2.265, 0.324, 0.77, "", "", "", "", "", 
  "", "", "", 1492., 914069., 2070.189, 3.379, 1940., 4.394, 0.002, 590.4, 
  "tests performed", 490524., 310403., 189055., 7947., 7553., 111.09, 70.3, 
  42.82, 17106., 56.48, 441539., 1454.037, 42.4, 19.426, 11.324, 36513.323, 
  0.2, 168.711, 8.83, 20.9, 30.2, "", 4.485, 82.53, 0.895}, 
 {"MLT", "Europe", "Malta", "2021-05-26", 30516., 7., 3.857, 419., 1., 0.286, 
  69112.808, 15.854, 8.736, 948.954, 2.265, 0.647, 0.84, "", "", "", "", "", 
  "", "", "", 2080., 916149., 2074.899, 4.711, 1969., 4.459, 0.002, 510.5, 
  "tests performed", 498726., 311903., 195856., 8202., 7557., 112.95, 70.64, 
  44.36, 17115., 56.48, 441539., 1454.037, 42.4, 19.426, 11.324, 36513.323, 
  0.2, 168.711, 8.83, 20.9, 30.2, "", 4.485, 82.53, 0.895}, 
 {"MLT", "Europe", "Malta", "2021-05-27", 30520., 4., 4.143, 419., 0., 0.286, 
  69121.867, 9.059, 9.383, 948.954, 0., 0.647, 0.88, "", "", "", "", "", "", 
  "", "", 2316., 918465., 2080.145, 5.245, 1981., 4.487, 0.002, 478.2, 
  "tests performed", 505100., 314030., 200199., 6374., 7341., 114.4, 71.12, 
  45.34, 16626., 56.48, 441539., 1454.037, 42.4, 19.426, 11.324, 36513.323, 
  0.2, 168.711, 8.83, 20.9, 30.2, "", 4.485, 82.53, 0.895}, 
 {"MLT", "Europe", "Malta", "2021-05-28", 30526., 6., 4.143, 419., 0., 0.286, 
  69135.456, 13.589, 9.383, 948.954, 0., 0.647, 0.92, "", "", "", "", "", "", 
  "", "", 2288., 920753., 2085.327, 5.182, 2019., 4.573, 0.002, 487.3, 
  "tests performed", 509312., 315748., 202795., 4212., 6871., 115.35, 71.51, 
  45.93, 15561., 56.48, 441539., 1454.037, 42.4, 19.426, 11.324, 36513.323, 
  0.2, 168.711, 8.83, 20.9, 30.2, "", 4.485, 82.53, 0.895}, 
 {"MLT", "Europe", "Malta", "2021-05-29", 30529., 3., 4.286, 419., 0., 0.286, 
  69142.25, 6.794, 9.706, 948.954, 0., 0.647, 0.93, "", "", "", "", "", "", 
  "", "", 2010., 922763., 2089.879, 4.552, 2031., 4.6, 0.002, 473.9, 
  "tests performed", 512214., 316224., 205221., 2902., 6198., 116.01, 71.62, 
  46.48, 14037., 56.48, 441539., 1454.037, 42.4, 19.426, 11.324, 36513.323, 
  0.2, 168.711, 8.83, 20.9, 30.2, "", 4.485, 82.53, 0.895}, 
 {"MLT", "Europe", "Malta", "2021-05-30", 30533., 4., 4.143, 419., 0., 0.286, 
  69151.309, 9.059, 9.383, 948.954, 0., 0.647, 0.97, "", "", "", "", "", "", 
  0., 0., 2279., 925042., 2095.04, 5.161, 2013., 4.559, 0.002, 485.9, 
  "tests performed", 515662., 316747., 208118., 3448., 5884., 116.79, 71.74, 
  47.13, 13326., 56.48, 441539., 1454.037, 42.4, 19.426, 11.324, 36513.323, 
  0.2, 168.711, 8.83, 20.9, 30.2, "", 4.485, 82.53, 0.895}, 
 {"MLT", "Europe", "Malta", "2021-05-31", 30535., 2., 4.143, 419., 0., 0.286, 
  69155.839, 4.53, 9.383, 948.954, 0., 0.647, 1.01, "", "", "", "", "", "", 
  "", "", 1722., 926764., 2098.94, 3.9, 2027., 4.591, 0.002, 489.3, 
  "tests performed", 519994., 318743., 210486., 4332., 5345., 117.77, 72.19, 
  47.67, 12105., 56.48, 441539., 1454.037, 42.4, 19.426, 11.324, 36513.323, 
  0.2, 168.711, 8.83, 20.9, 30.2, "", 4.485, 82.53, 0.895}, 
 {"MLT", "Europe", "Malta", "2021-06-01", 30543., 8., 4.857, 419., 0., 0.143, 
  69173.957, 18.118, 11., 948.954, 0., 0.324, 1.07, "", "", "", "", "", "", 
  "", "", 2026., 928790., 2103.529, 4.588, 2103., 4.763, 0.002, 433., 
  "tests performed", 528592., 319574., 218321., 8598., 5438., 119.72, 72.38, 
  49.45, 12316., "", 441539., 1454.037, 42.4, 19.426, 11.324, 36513.323, 0.2, 
  168.711, 8.83, 20.9, 30.2, "", 4.485, 82.53, 0.895}, 
 {"MLT", "Europe", "Malta", "2021-06-02", 30553., 10., 5.286, 419., 0., 0., 
  69196.606, 22.648, 11.971, 948.954, 0., 0., 1.09, "", "", "", "", "", "", 
  "", "", 2275., 931065., 2108.681, 5.152, 2131., 4.826, 0.002, 403.1, 
  "tests performed", 534639., 322359., 221595., 6047., 5130., 121.09, 73.01, 
  50.19, 11618., "", 441539., 1454.037, 42.4, 19.426, 11.324, 36513.323, 0.2, 
  168.711, 8.83, 20.9, 30.2, "", 4.485, 82.53, 0.895}, 
 {"MLT", "Europe", "Malta", "2021-06-03", 30557., 4., 5.286, 419., 0., 0., 
  69205.665, 9.059, 11.971, 948.954, 0., 0., 1.07, "", "", "", "", "", "", 
  "", "", 2799., 933864., 2115.02, 6.339, 2200., 4.983, 0.002, 416.2, 
  "tests performed", 541178., 324295., 226341., 6539., 5154., 122.57, 73.45, 
  51.26, 11673., "", 441539., 1454.037, 42.4, 19.426, 11.324, 36513.323, 0.2, 
  168.711, 8.83, 20.9, 30.2, "", 4.485, 82.53, 0.895}, 
 {"MLT", "Europe", "Malta", "2021-06-04", 30559., 2., 4.714, 419., 0., 0., 
  69210.194, 4.53, 10.677, 948.954, 0., 0., 1.05, "", "", "", "", "", "", "", 
  "", 2545., 936409., 2120.784, 5.764, 2237., 5.066, 0.002, 474.5, 
  "tests performed", 546637., 325511., 230594., 5459., 5332., 123.8, 73.72, 
  52.23, 12076., "", 441539., 1454.037, 42.4, 19.426, 11.324, 36513.323, 0.2, 
  168.711, 8.83, 20.9, 30.2, "", 4.485, 82.53, 0.895}, 
 {"MLT", "Europe", "Malta", "2021-06-05", 30568., 9., 5.571, 419., 0., 0., 
  69230.578, 20.383, 12.618, 948.954, 0., 0., 1.08, "", "", "", "", "", "", 
  "", "", 2764., 939173., 2127.044, 6.26, 2344., 5.309, 0.002, 420.8, 
  "tests performed", 551494., 327155., 233826., 4857., 5611., 124.9, 74.09, 
  52.96, 12708., "", 441539., 1454.037, 42.4, 19.426, 11.324, 36513.323, 0.2, 
  168.711, 8.83, 20.9, 30.2, "", 4.485, 82.53, 0.895}, 
 {"MLT", "Europe", "Malta", "2021-06-06", 30571., 3., 5.429, 419., 0., 0., 
  69237.372, 6.794, 12.295, 948.954, 0., 0., 1.05, "", "", "", "", "", "", 
  "", "", 2024., 941197., 2131.628, 4.584, 2308., 5.227, 0.002, 425.1, 
  "tests performed", 553814., 328168., 235133., 2320., 5450., 125.43, 74.32, 
  53.25, 12343., "", 441539., 1454.037, 42.4, 19.426, 11.324, 36513.323, 0.2, 
  168.711, 8.83, 20.9, 30.2, "", 4.485, 82.53, 0.895}, 
 {"MLT", "Europe", "Malta", "2021-06-07", 30571., 0., 5.143, 419., 0., 0., 
  69237.372, 0., 11.648, 948.954, 0., 0., "", "", "", "", "", "", "", "", "", 
  1355., 942552., 2134.697, 3.069, 2255., 5.107, 0.002, 438.5, 
  "tests performed", "", "", "", "", "", "", "", "", "", "", 441539., 
  1454.037, 42.4, 19.426, 11.324, 36513.323, 0.2, 168.711, 8.83, 20.9, 30.2, 
  "", 4.485, 82.53, 0.895}, {"MHL", "Oceania", "Marshall Islands", 
  "2020-10-28", 2., 2., "", "", "", "", 33.787, 33.787, "", "", "", "", "", 
  "", "", "", "", "", "", "", "", "", "", "", "", "", "", "", "", "", "", "", 
  "", "", "", "", "", "", "", "", 59194., 295.15, "", "", "", 3819.202, "", 
  557.793, 30.53, "", "", 82.502, 2.7, 73.7, 0.704}, 
 {"MHL", "Oceania", "Marshall Islands", "2020-10-29", 2., 0., "", "", "", "", 
  33.787, 0., "", "", "", "", "", "", "", "", "", "", "", "", "", "", "", "", 
  "", "", "", "", "", "", "", "", "", "", "", "", "", "", "", "", 59194., 
  295.15, "", "", "", 3819.202, "", 557.793, 30.53, "", "", 82.502, 2.7, 
  73.7, 0.704}, {"MHL", "Oceania", "Marshall Islands", "2020-10-30", 2., 0., 
  "", "", "", "", 33.787, 0., "", "", "", "", "", "", "", "", "", "", "", "", 
  "", "", "", "", "", "", "", "", "", "", "", "", "", "", "", "", "", "", "", 
  "", 59194., 295.15, "", "", "", 3819.202, "", 557.793, 30.53, "", "", 
  82.502, 2.7, 73.7, 0.704}, {"MHL", "Oceania", "Marshall Islands", 
  "2020-10-31", 2., 0., "", "", "", "", 33.787, 0., "", "", "", "", "", "", 
  "", "", "", "", "", "", "", "", "", "", "", "", "", "", "", "", "", "", "", 
  "", "", "", "", "", "", "", 59194., 295.15, "", "", "", 3819.202, "", 
  557.793, 30.53, "", "", 82.502, 2.7, 73.7, 0.704}, 
 {"MHL", "Oceania", "Marshall Islands", "2020-11-01", 2., 0., "", "", "", "", 
  33.787, 0., "", "", "", "", "", "", "", "", "", "", "", "", "", "", "", "", 
  "", "", "", "", "", "", "", "", "", "", "", "", "", "", "", "", 59194., 
  295.15, "", "", "", 3819.202, "", 557.793, 30.53, "", "", 82.502, 2.7, 
  73.7, 0.704}, {"MHL", "Oceania", "Marshall Islands", "2020-11-02", 2., 0., 
  0.286, "", "", 0., 33.787, 0., 4.827, "", "", 0., "", "", "", "", "", "", 
  "", "", "", "", "", "", "", "", "", "", "", "", "", "", "", "", "", "", "", 
  "", "", "", 59194., 295.15, "", "", "", 3819.202, "", 557.793, 30.53, "", 
  "", 82.502, 2.7, 73.7, 0.704}, {"MHL", "Oceania", "Marshall Islands", 
  "2020-11-03", 2., 0., 0.286, "", "", 0., 33.787, 0., 4.827, "", "", 0., "", 
  "", "", "", "", "", "", "", "", "", "", "", "", "", "", "", "", "", "", "", 
  "", "", "", "", "", "", "", "", 59194., 295.15, "", "", "", 3819.202, "", 
  557.793, 30.53, "", "", 82.502, 2.7, 73.7, 0.704}, 
 {"MHL", "Oceania", "Marshall Islands", "2020-11-04", 2., 0., 0., "", "", 0., 
  33.787, 0., 0., "", "", 0., "", "", "", "", "", "", "", "", "", "", "", "", 
  "", "", "", "", "", "", "", "", "", "", "", "", "", "", "", "", 59194., 
  295.15, "", "", "", 3819.202, "", 557.793, 30.53, "", "", 82.502, 2.7, 
  73.7, 0.704}, {"MHL", "Oceania", "Marshall Islands", "2020-11-05", 1., -1., 
  -0.143, "", "", 0., 16.894, -16.894, -2.413, "", "", 0., "", "", "", "", 
  "", "", "", "", "", "", "", "", "", "", "", "", "", "", "", "", "", "", "", 
  "", "", "", "", "", 59194., 295.15, "", "", "", 3819.202, "", 557.793, 
  30.53, "", "", 82.502, 2.7, 73.7, 0.704}, 
 {"MHL", "Oceania", "Marshall Islands", "2020-11-06", 1., 0., -0.143, "", "", 
  0., 16.894, 0., -2.413, "", "", 0., "", "", "", "", "", "", "", "", "", "", 
  "", "", "", "", "", "", "", "", "", "", "", "", "", "", "", "", "", "", 
  59194., 295.15, "", "", "", 3819.202, "", 557.793, 30.53, "", "", 82.502, 
  2.7, 73.7, 0.704}, {"MHL", "Oceania", "Marshall Islands", "2020-11-07", 1., 
  0., -0.143, "", "", 0., 16.894, 0., -2.413, "", "", 0., "", "", "", "", "", 
  "", "", "", "", "", "", "", "", "", "", "", "", "", "", "", "", "", "", "", 
  "", "", "", "", 59194., 295.15, "", "", "", 3819.202, "", 557.793, 30.53, 
  "", "", 82.502, 2.7, 73.7, 0.704}, {"MHL", "Oceania", "Marshall Islands", 
  "2020-11-08", 1., 0., -0.143, "", "", 0., 16.894, 0., -2.413, "", "", 0., 
  "", "", "", "", "", "", "", "", "", "", "", "", "", "", "", "", "", "", "", 
  "", "", "", "", "", "", "", "", "", 59194., 295.15, "", "", "", 3819.202, 
  "", 557.793, 30.53, "", "", 82.502, 2.7, 73.7, 0.704}, 
 {"MHL", "Oceania", "Marshall Islands", "2020-11-09", 1., 0., -0.143, "", "", 
  0., 16.894, 0., -2.413, "", "", 0., "", "", "", "", "", "", "", "", "", "", 
  "", "", "", "", "", "", "", "", "", "", "", "", "", "", "", "", "", "", 
  59194., 295.15, "", "", "", 3819.202, "", 557.793, 30.53, "", "", 82.502, 
  2.7, 73.7, 0.704}, {"MHL", "Oceania", "Marshall Islands", "2020-11-10", 1., 
  0., -0.143, "", "", 0., 16.894, 0., -2.413, "", "", 0., "", "", "", "", "", 
  "", "", "", "", "", "", "", "", "", "", "", "", "", "", "", "", "", "", "", 
  "", "", "", "", 59194., 295.15, "", "", "", 3819.202, "", 557.793, 30.53, 
  "", "", 82.502, 2.7, 73.7, 0.704}, {"MHL", "Oceania", "Marshall Islands", 
  "2020-11-11", 1., 0., -0.143, "", "", 0., 16.894, 0., -2.413, "", "", 0., 
  "", "", "", "", "", "", "", "", "", "", "", "", "", "", "", "", "", "", "", 
  "", "", "", "", "", "", "", "", "", 59194., 295.15, "", "", "", 3819.202, 
  "", 557.793, 30.53, "", "", 82.502, 2.7, 73.7, 0.704}, 
 {"MHL", "Oceania", "Marshall Islands", "2020-11-12", 1., 0., 0., "", "", 0., 
  16.894, 0., 0., "", "", 0., "", "", "", "", "", "", "", "", "", "", "", "", 
  "", "", "", "", "", "", "", "", "", "", "", "", "", "", "", "", 59194., 
  295.15, "", "", "", 3819.202, "", 557.793, 30.53, "", "", 82.502, 2.7, 
  73.7, 0.704}, {"MHL", "Oceania", "Marshall Islands", "2020-11-13", 1., 0., 
  0., "", "", 0., 16.894, 0., 0., "", "", 0., "", "", "", "", "", "", "", "", 
  "", "", "", "", "", "", "", "", "", "", "", "", "", "", "", "", "", "", "", 
  "", 59194., 295.15, "", "", "", 3819.202, "", 557.793, 30.53, "", "", 
  82.502, 2.7, 73.7, 0.704}, {"MHL", "Oceania", "Marshall Islands", 
  "2020-11-14", 1., 0., 0., "", "", 0., 16.894, 0., 0., "", "", 0., "", "", 
  "", "", "", "", "", "", "", "", "", "", "", "", "", "", "", "", "", "", "", 
  "", "", "", "", "", "", "", 59194., 295.15, "", "", "", 3819.202, "", 
  557.793, 30.53, "", "", 82.502, 2.7, 73.7, 0.704}, 
 {"MHL", "Oceania", "Marshall Islands", "2020-11-15", 1., 0., 0., "", "", 0., 
  16.894, 0., 0., "", "", 0., "", "", "", "", "", "", "", "", "", "", "", "", 
  "", "", "", "", "", "", "", "", "", "", "", "", "", "", "", "", 59194., 
  295.15, "", "", "", 3819.202, "", 557.793, 30.53, "", "", 82.502, 2.7, 
  73.7, 0.704}, {"MHL", "Oceania", "Marshall Islands", "2020-11-16", 1., 0., 
  0., "", "", 0., 16.894, 0., 0., "", "", 0., "", "", "", "", "", "", "", "", 
  "", "", "", "", "", "", "", "", "", "", "", "", "", "", "", "", "", "", "", 
  "", 59194., 295.15, "", "", "", 3819.202, "", 557.793, 30.53, "", "", 
  82.502, 2.7, 73.7, 0.704}, {"MHL", "Oceania", "Marshall Islands", 
  "2020-11-17", 4., 3., 0.429, "", "", 0., 67.574, 50.681, 7.24, "", "", 0., 
  "", "", "", "", "", "", "", "", "", "", "", "", "", "", "", "", "", "", "", 
  "", "", "", "", "", "", "", "", "", 59194., 295.15, "", "", "", 3819.202, 
  "", 557.793, 30.53, "", "", 82.502, 2.7, 73.7, 0.704}, 
 {"MHL", "Oceania", "Marshall Islands", "2020-11-18", 4., 0., 0.429, "", "", 
  0., 67.574, 0., 7.24, "", "", 0., "", "", "", "", "", "", "", "", "", "", 
  "", "", "", "", "", "", "", "", "", "", "", "", "", "", "", "", "", "", 
  59194., 295.15, "", "", "", 3819.202, "", 557.793, 30.53, "", "", 82.502, 
  2.7, 73.7, 0.704}, {"MHL", "Oceania", "Marshall Islands", "2020-11-19", 4., 
  0., 0.429, "", "", 0., 67.574, 0., 7.24, "", "", 0., "", "", "", "", "", 
  "", "", "", "", "", "", "", "", "", "", "", "", "", "", "", "", "", "", "", 
  "", "", "", "", 59194., 295.15, "", "", "", 3819.202, "", 557.793, 30.53, 
  "", "", 82.502, 2.7, 73.7, 0.704}, {"MHL", "Oceania", "Marshall Islands", 
  "2020-11-20", 4., 0., 0.429, "", "", 0., 67.574, 0., 7.24, "", "", 0., "", 
  "", "", "", "", "", "", "", "", "", "", "", "", "", "", "", "", "", "", "", 
  "", "", "", "", "", "", "", "", 59194., 295.15, "", "", "", 3819.202, "", 
  557.793, 30.53, "", "", 82.502, 2.7, 73.7, 0.704}, 
 {"MHL", "Oceania", "Marshall Islands", "2020-11-21", 4., 0., 0.429, "", "", 
  0., 67.574, 0., 7.24, "", "", 0., "", "", "", "", "", "", "", "", "", "", 
  "", "", "", "", "", "", "", "", "", "", "", "", "", "", "", "", "", "", 
  59194., 295.15, "", "", "", 3819.202, "", 557.793, 30.53, "", "", 82.502, 
  2.7, 73.7, 0.704}, {"MHL", "Oceania", "Marshall Islands", "2020-11-22", 4., 
  0., 0.429, "", "", 0., 67.574, 0., 7.24, "", "", 0., "", "", "", "", "", 
  "", "", "", "", "", "", "", "", "", "", "", "", "", "", "", "", "", "", "", 
  "", "", "", "", 59194., 295.15, "", "", "", 3819.202, "", 557.793, 30.53, 
  "", "", 82.502, 2.7, 73.7, 0.704}, {"MHL", "Oceania", "Marshall Islands", 
  "2020-11-23", 4., 0., 0.429, "", "", 0., 67.574, 0., 7.24, "", "", 0., "", 
  "", "", "", "", "", "", "", "", "", "", "", "", "", "", "", "", "", "", "", 
  "", "", "", "", "", "", "", "", 59194., 295.15, "", "", "", 3819.202, "", 
  557.793, 30.53, "", "", 82.502, 2.7, 73.7, 0.704}, 
 {"MHL", "Oceania", "Marshall Islands", "2020-11-24", 4., 0., 0., "", "", 0., 
  67.574, 0., 0., "", "", 0., "", "", "", "", "", "", "", "", "", "", "", "", 
  "", "", "", "", "", "", "", "", "", "", "", "", "", "", "", "", 59194., 
  295.15, "", "", "", 3819.202, "", 557.793, 30.53, "", "", 82.502, 2.7, 
  73.7, 0.704}, {"MHL", "Oceania", "Marshall Islands", "2020-11-25", 4., 0., 
  0., "", "", 0., 67.574, 0., 0., "", "", 0., "", "", "", "", "", "", "", "", 
  "", "", "", "", "", "", "", "", "", "", "", "", "", "", "", "", "", "", "", 
  "", 59194., 295.15, "", "", "", 3819.202, "", 557.793, 30.53, "", "", 
  82.502, 2.7, 73.7, 0.704}, {"MHL", "Oceania", "Marshall Islands", 
  "2020-11-26", 4., 0., 0., "", "", 0., 67.574, 0., 0., "", "", 0., "", "", 
  "", "", "", "", "", "", "", "", "", "", "", "", "", "", "", "", "", "", "", 
  "", "", "", "", "", "", "", 59194., 295.15, "", "", "", 3819.202, "", 
  557.793, 30.53, "", "", 82.502, 2.7, 73.7, 0.704}, 
 {"MHL", "Oceania", "Marshall Islands", "2020-11-27", 4., 0., 0., "", "", 0., 
  67.574, 0., 0., "", "", 0., "", "", "", "", "", "", "", "", "", "", "", "", 
  "", "", "", "", "", "", "", "", "", "", "", "", "", "", "", "", 59194., 
  295.15, "", "", "", 3819.202, "", 557.793, 30.53, "", "", 82.502, 2.7, 
  73.7, 0.704}, {"MHL", "Oceania", "Marshall Islands", "2020-11-28", 4., 0., 
  0., "", "", 0., 67.574, 0., 0., "", "", 0., "", "", "", "", "", "", "", "", 
  "", "", "", "", "", "", "", "", "", "", "", "", "", "", "", "", "", "", "", 
  "", 59194., 295.15, "", "", "", 3819.202, "", 557.793, 30.53, "", "", 
  82.502, 2.7, 73.7, 0.704}, {"MHL", "Oceania", "Marshall Islands", 
  "2020-11-29", 4., 0., 0., "", "", 0., 67.574, 0., 0., "", "", 0., "", "", 
  "", "", "", "", "", "", "", "", "", "", "", "", "", "", "", "", "", "", "", 
  "", "", "", "", "", "", "", 59194., 295.15, "", "", "", 3819.202, "", 
  557.793, 30.53, "", "", 82.502, 2.7, 73.7, 0.704}, 
 {"MHL", "Oceania", "Marshall Islands", "2020-11-30", 4., 0., 0., "", "", 0., 
  67.574, 0., 0., "", "", 0., "", "", "", "", "", "", "", "", "", "", "", "", 
  "", "", "", "", "", "", "", "", "", "", "", "", "", "", "", "", 59194., 
  295.15, "", "", "", 3819.202, "", 557.793, 30.53, "", "", 82.502, 2.7, 
  73.7, 0.704}, {"MHL", "Oceania", "Marshall Islands", "2020-12-01", 4., 0., 
  0., "", "", 0., 67.574, 0., 0., "", "", 0., "", "", "", "", "", "", "", "", 
  "", "", "", "", "", "", "", "", "", "", "", "", "", "", "", "", "", "", "", 
  "", 59194., 295.15, "", "", "", 3819.202, "", 557.793, 30.53, "", "", 
  82.502, 2.7, 73.7, 0.704}, {"MHL", "Oceania", "Marshall Islands", 
  "2020-12-02", 4., 0., 0., "", "", 0., 67.574, 0., 0., "", "", 0., "", "", 
  "", "", "", "", "", "", "", "", "", "", "", "", "", "", "", "", "", "", "", 
  "", "", "", "", "", "", "", 59194., 295.15, "", "", "", 3819.202, "", 
  557.793, 30.53, "", "", 82.502, 2.7, 73.7, 0.704}, 
 {"MHL", "Oceania", "Marshall Islands", "2020-12-03", 4., 0., 0., "", "", 0., 
  67.574, 0., 0., "", "", 0., "", "", "", "", "", "", "", "", "", "", "", "", 
  "", "", "", "", "", "", "", "", "", "", "", "", "", "", "", "", 59194., 
  295.15, "", "", "", 3819.202, "", 557.793, 30.53, "", "", 82.502, 2.7, 
  73.7, 0.704}, {"MHL", "Oceania", "Marshall Islands", "2020-12-04", 4., 0., 
  0., "", "", 0., 67.574, 0., 0., "", "", 0., "", "", "", "", "", "", "", "", 
  "", "", "", "", "", "", "", "", "", "", "", "", "", "", "", "", "", "", "", 
  "", 59194., 295.15, "", "", "", 3819.202, "", 557.793, 30.53, "", "", 
  82.502, 2.7, 73.7, 0.704}, {"MHL", "Oceania", "Marshall Islands", 
  "2020-12-05", 4., 0., 0., "", "", 0., 67.574, 0., 0., "", "", 0., "", "", 
  "", "", "", "", "", "", "", "", "", "", "", "", "", "", "", "", "", "", "", 
  "", "", "", "", "", "", "", 59194., 295.15, "", "", "", 3819.202, "", 
  557.793, 30.53, "", "", 82.502, 2.7, 73.7, 0.704}, 
 {"MHL", "Oceania", "Marshall Islands", "2020-12-06", 4., 0., 0., "", "", 0., 
  67.574, 0., 0., "", "", 0., "", "", "", "", "", "", "", "", "", "", "", "", 
  "", "", "", "", "", "", "", "", "", "", "", "", "", "", "", "", 59194., 
  295.15, "", "", "", 3819.202, "", 557.793, 30.53, "", "", 82.502, 2.7, 
  73.7, 0.704}, {"MHL", "Oceania", "Marshall Islands", "2020-12-07", 4., 0., 
  0., "", "", 0., 67.574, 0., 0., "", "", 0., "", "", "", "", "", "", "", "", 
  "", "", "", "", "", "", "", "", "", "", "", "", "", "", "", "", "", "", "", 
  "", 59194., 295.15, "", "", "", 3819.202, "", 557.793, 30.53, "", "", 
  82.502, 2.7, 73.7, 0.704}, {"MHL", "Oceania", "Marshall Islands", 
  "2020-12-08", 4., 0., 0., "", "", 0., 67.574, 0., 0., "", "", 0., "", "", 
  "", "", "", "", "", "", "", "", "", "", "", "", "", "", "", "", "", "", "", 
  "", "", "", "", "", "", "", 59194., 295.15, "", "", "", 3819.202, "", 
  557.793, 30.53, "", "", 82.502, 2.7, 73.7, 0.704}, 
 {"MHL", "Oceania", "Marshall Islands", "2020-12-09", 4., 0., 0., "", "", 0., 
  67.574, 0., 0., "", "", 0., "", "", "", "", "", "", "", "", "", "", "", "", 
  "", "", "", "", "", "", "", "", "", "", "", "", "", "", "", "", 59194., 
  295.15, "", "", "", 3819.202, "", 557.793, 30.53, "", "", 82.502, 2.7, 
  73.7, 0.704}, {"MHL", "Oceania", "Marshall Islands", "2020-12-10", 4., 0., 
  0., "", "", 0., 67.574, 0., 0., "", "", 0., "", "", "", "", "", "", "", "", 
  "", "", "", "", "", "", "", "", "", "", "", "", "", "", "", "", "", "", "", 
  "", 59194., 295.15, "", "", "", 3819.202, "", 557.793, 30.53, "", "", 
  82.502, 2.7, 73.7, 0.704}, {"MHL", "Oceania", "Marshall Islands", 
  "2020-12-11", 4., 0., 0., "", "", 0., 67.574, 0., 0., "", "", 0., "", "", 
  "", "", "", "", "", "", "", "", "", "", "", "", "", "", "", "", "", "", "", 
  "", "", "", "", "", "", "", 59194., 295.15, "", "", "", 3819.202, "", 
  557.793, 30.53, "", "", 82.502, 2.7, 73.7, 0.704}, 
 {"MHL", "Oceania", "Marshall Islands", "2020-12-12", 4., 0., 0., "", "", 0., 
  67.574, 0., 0., "", "", 0., "", "", "", "", "", "", "", "", "", "", "", "", 
  "", "", "", "", "", "", "", "", "", "", "", "", "", "", "", "", 59194., 
  295.15, "", "", "", 3819.202, "", 557.793, 30.53, "", "", 82.502, 2.7, 
  73.7, 0.704}, {"MHL", "Oceania", "Marshall Islands", "2020-12-13", 4., 0., 
  0., "", "", 0., 67.574, 0., 0., "", "", 0., "", "", "", "", "", "", "", "", 
  "", "", "", "", "", "", "", "", "", "", "", "", "", "", "", "", "", "", "", 
  "", 59194., 295.15, "", "", "", 3819.202, "", 557.793, 30.53, "", "", 
  82.502, 2.7, 73.7, 0.704}, {"MHL", "Oceania", "Marshall Islands", 
  "2020-12-14", 4., 0., 0., "", "", 0., 67.574, 0., 0., "", "", 0., "", "", 
  "", "", "", "", "", "", "", "", "", "", "", "", "", "", "", "", "", "", "", 
  "", "", "", "", "", "", "", 59194., 295.15, "", "", "", 3819.202, "", 
  557.793, 30.53, "", "", 82.502, 2.7, 73.7, 0.704}, 
 {"MHL", "Oceania", "Marshall Islands", "2020-12-15", 4., 0., 0., "", "", 0., 
  67.574, 0., 0., "", "", 0., "", "", "", "", "", "", "", "", "", "", "", "", 
  "", "", "", "", "", "", "", "", "", "", "", "", "", "", "", "", 59194., 
  295.15, "", "", "", 3819.202, "", 557.793, 30.53, "", "", 82.502, 2.7, 
  73.7, 0.704}, {"MHL", "Oceania", "Marshall Islands", "2020-12-16", 4., 0., 
  0., "", "", 0., 67.574, 0., 0., "", "", 0., "", "", "", "", "", "", "", "", 
  "", "", "", "", "", "", "", "", "", "", "", "", "", "", "", "", "", "", "", 
  "", 59194., 295.15, "", "", "", 3819.202, "", 557.793, 30.53, "", "", 
  82.502, 2.7, 73.7, 0.704}, {"MHL", "Oceania", "Marshall Islands", 
  "2020-12-17", 4., 0., 0., "", "", 0., 67.574, 0., 0., "", "", 0., "", "", 
  "", "", "", "", "", "", "", "", "", "", "", "", "", "", "", "", "", "", "", 
  "", "", "", "", "", "", "", 59194., 295.15, "", "", "", 3819.202, "", 
  557.793, 30.53, "", "", 82.502, 2.7, 73.7, 0.704}, 
 {"MHL", "Oceania", "Marshall Islands", "2020-12-18", 4., 0., 0., "", "", 0., 
  67.574, 0., 0., "", "", 0., "", "", "", "", "", "", "", "", "", "", "", "", 
  "", "", "", "", "", "", "", "", "", "", "", "", "", "", "", "", 59194., 
  295.15, "", "", "", 3819.202, "", 557.793, 30.53, "", "", 82.502, 2.7, 
  73.7, 0.704}, {"MHL", "Oceania", "Marshall Islands", "2020-12-19", 4., 0., 
  0., "", "", 0., 67.574, 0., 0., "", "", 0., "", "", "", "", "", "", "", "", 
  "", "", "", "", "", "", "", "", "", "", "", "", "", "", "", "", "", "", "", 
  "", 59194., 295.15, "", "", "", 3819.202, "", 557.793, 30.53, "", "", 
  82.502, 2.7, 73.7, 0.704}, {"MHL", "Oceania", "Marshall Islands", 
  "2020-12-20", 4., 0., 0., "", "", 0., 67.574, 0., 0., "", "", 0., "", "", 
  "", "", "", "", "", "", "", "", "", "", "", "", "", "", "", "", "", "", "", 
  "", "", "", "", "", "", "", 59194., 295.15, "", "", "", 3819.202, "", 
  557.793, 30.53, "", "", 82.502, 2.7, 73.7, 0.704}, 
 {"MHL", "Oceania", "Marshall Islands", "2020-12-21", 4., 0., 0., "", "", 0., 
  67.574, 0., 0., "", "", 0., "", "", "", "", "", "", "", "", "", "", "", "", 
  "", "", "", "", "", "", "", "", "", "", "", "", "", "", "", "", 59194., 
  295.15, "", "", "", 3819.202, "", 557.793, 30.53, "", "", 82.502, 2.7, 
  73.7, 0.704}, {"MHL", "Oceania", "Marshall Islands", "2020-12-22", 4., 0., 
  0., "", "", 0., 67.574, 0., 0., "", "", 0., "", "", "", "", "", "", "", "", 
  "", "", "", "", "", "", "", "", "", "", "", "", "", "", "", "", "", "", "", 
  "", 59194., 295.15, "", "", "", 3819.202, "", 557.793, 30.53, "", "", 
  82.502, 2.7, 73.7, 0.704}, {"MHL", "Oceania", "Marshall Islands", 
  "2020-12-23", 4., 0., 0., "", "", 0., 67.574, 0., 0., "", "", 0., "", "", 
  "", "", "", "", "", "", "", "", "", "", "", "", "", "", "", "", "", "", "", 
  "", "", "", "", "", "", "", 59194., 295.15, "", "", "", 3819.202, "", 
  557.793, 30.53, "", "", 82.502, 2.7, 73.7, 0.704}, 
 {"MHL", "Oceania", "Marshall Islands", "2020-12-24", 4., 0., 0., "", "", 0., 
  67.574, 0., 0., "", "", 0., "", "", "", "", "", "", "", "", "", "", "", "", 
  "", "", "", "", "", "", "", "", "", "", "", "", "", "", "", "", 59194., 
  295.15, "", "", "", 3819.202, "", 557.793, 30.53, "", "", 82.502, 2.7, 
  73.7, 0.704}, {"MHL", "Oceania", "Marshall Islands", "2020-12-25", 4., 0., 
  0., "", "", 0., 67.574, 0., 0., "", "", 0., "", "", "", "", "", "", "", "", 
  "", "", "", "", "", "", "", "", "", "", "", "", "", "", "", "", "", "", "", 
  "", 59194., 295.15, "", "", "", 3819.202, "", 557.793, 30.53, "", "", 
  82.502, 2.7, 73.7, 0.704}, {"MHL", "Oceania", "Marshall Islands", 
  "2020-12-26", 4., 0., 0., "", "", 0., 67.574, 0., 0., "", "", 0., "", "", 
  "", "", "", "", "", "", "", "", "", "", "", "", "", "", "", "", "", "", "", 
  "", "", "", "", "", "", "", 59194., 295.15, "", "", "", 3819.202, "", 
  557.793, 30.53, "", "", 82.502, 2.7, 73.7, 0.704}, 
 {"MHL", "Oceania", "Marshall Islands", "2020-12-27", 4., 0., 0., "", "", 0., 
  67.574, 0., 0., "", "", 0., "", "", "", "", "", "", "", "", "", "", "", "", 
  "", "", "", "", "", "", "", "", "", "", "", "", "", "", "", "", 59194., 
  295.15, "", "", "", 3819.202, "", 557.793, 30.53, "", "", 82.502, 2.7, 
  73.7, 0.704}, {"MHL", "Oceania", "Marshall Islands", "2020-12-28", 4., 0., 
  0., "", "", 0., 67.574, 0., 0., "", "", 0., "", "", "", "", "", "", "", "", 
  "", "", "", "", "", "", "", "", "", "", "", "", "", "", "", "", "", "", "", 
  "", 59194., 295.15, "", "", "", 3819.202, "", 557.793, 30.53, "", "", 
  82.502, 2.7, 73.7, 0.704}, {"MHL", "Oceania", "Marshall Islands", 
  "2020-12-29", 4., 0., 0., "", "", 0., 67.574, 0., 0., "", "", 0., "", "", 
  "", "", "", "", "", "", "", "", "", "", "", "", "", "", "", "", "", "", "", 
  "", "", "", "", "", "", "", 59194., 295.15, "", "", "", 3819.202, "", 
  557.793, 30.53, "", "", 82.502, 2.7, 73.7, 0.704}, 
 {"MHL", "Oceania", "Marshall Islands", "2020-12-30", 4., 0., 0., "", "", 0., 
  67.574, 0., 0., "", "", 0., "", "", "", "", "", "", "", "", "", "", "", "", 
  "", "", "", "", "", "", "", "", "", "", "", "", "", "", "", "", 59194., 
  295.15, "", "", "", 3819.202, "", 557.793, 30.53, "", "", 82.502, 2.7, 
  73.7, 0.704}, {"MHL", "Oceania", "Marshall Islands", "2020-12-31", 4., 0., 
  0., "", "", 0., 67.574, 0., 0., "", "", 0., "", "", "", "", "", "", "", "", 
  "", "", "", "", "", "", "", "", "", "", "", "", "", "", "", "", "", "", "", 
  "", 59194., 295.15, "", "", "", 3819.202, "", 557.793, 30.53, "", "", 
  82.502, 2.7, 73.7, 0.704}, {"MHL", "Oceania", "Marshall Islands", 
  "2021-01-01", 4., 0., 0., "", "", 0., 67.574, 0., 0., "", "", 0., "", "", 
  "", "", "", "", "", "", "", "", "", "", "", "", "", "", "", "", "", "", "", 
  "", "", "", "", "", "", "", 59194., 295.15, "", "", "", 3819.202, "", 
  557.793, 30.53, "", "", 82.502, 2.7, 73.7, 0.704}, 
 {"MHL", "Oceania", "Marshall Islands", "2021-01-02", 4., 0., 0., "", "", 0., 
  67.574, 0., 0., "", "", 0., "", "", "", "", "", "", "", "", "", "", "", "", 
  "", "", "", "", "", "", "", "", "", "", "", "", "", "", "", "", 59194., 
  295.15, "", "", "", 3819.202, "", 557.793, 30.53, "", "", 82.502, 2.7, 
  73.7, 0.704}, {"MHL", "Oceania", "Marshall Islands", "2021-01-03", 4., 0., 
  0., "", "", 0., 67.574, 0., 0., "", "", 0., "", "", "", "", "", "", "", "", 
  "", "", "", "", "", "", "", "", "", "", "", "", "", "", "", "", "", "", "", 
  "", 59194., 295.15, "", "", "", 3819.202, "", 557.793, 30.53, "", "", 
  82.502, 2.7, 73.7, 0.704}, {"MHL", "Oceania", "Marshall Islands", 
  "2021-01-04", 4., 0., 0., "", "", 0., 67.574, 0., 0., "", "", 0., "", "", 
  "", "", "", "", "", "", "", "", "", "", "", "", "", "", "", "", "", "", "", 
  "", "", "", "", "", "", "", 59194., 295.15, "", "", "", 3819.202, "", 
  557.793, 30.53, "", "", 82.502, 2.7, 73.7, 0.704}, 
 {"MHL", "Oceania", "Marshall Islands", "2021-01-05", 4., 0., 0., "", "", 0., 
  67.574, 0., 0., "", "", 0., "", "", "", "", "", "", "", "", "", "", "", "", 
  "", "", "", "", "", "", "", "", "", "", "", "", "", "", "", "", 59194., 
  295.15, "", "", "", 3819.202, "", 557.793, 30.53, "", "", 82.502, 2.7, 
  73.7, 0.704}, {"MHL", "Oceania", "Marshall Islands", "2021-01-06", 4., 0., 
  0., "", "", 0., 67.574, 0., 0., "", "", 0., "", "", "", "", "", "", "", "", 
  "", "", "", "", "", "", "", "", "", "", "", "", "", "", "", "", "", "", "", 
  "", 59194., 295.15, "", "", "", 3819.202, "", 557.793, 30.53, "", "", 
  82.502, 2.7, 73.7, 0.704}, {"MHL", "Oceania", "Marshall Islands", 
  "2021-01-07", 4., 0., 0., "", "", 0., 67.574, 0., 0., "", "", 0., "", "", 
  "", "", "", "", "", "", "", "", "", "", "", "", "", "", "", "", "", "", "", 
  "", "", "", "", "", "", "", 59194., 295.15, "", "", "", 3819.202, "", 
  557.793, 30.53, "", "", 82.502, 2.7, 73.7, 0.704}, 
 {"MHL", "Oceania", "Marshall Islands", "2021-01-08", 4., 0., 0., "", "", 0., 
  67.574, 0., 0., "", "", 0., "", "", "", "", "", "", "", "", "", "", "", "", 
  "", "", "", "", "", "", "", "", "", "", "", "", "", "", "", "", 59194., 
  295.15, "", "", "", 3819.202, "", 557.793, 30.53, "", "", 82.502, 2.7, 
  73.7, 0.704}, {"MHL", "Oceania", "Marshall Islands", "2021-01-09", 4., 0., 
  0., "", "", 0., 67.574, 0., 0., "", "", 0., "", "", "", "", "", "", "", "", 
  "", "", "", "", "", "", "", "", "", "", "", "", "", "", "", "", "", "", "", 
  "", 59194., 295.15, "", "", "", 3819.202, "", 557.793, 30.53, "", "", 
  82.502, 2.7, 73.7, 0.704}, {"MHL", "Oceania", "Marshall Islands", 
  "2021-01-10", 4., 0., 0., "", "", 0., 67.574, 0., 0., "", "", 0., "", "", 
  "", "", "", "", "", "", "", "", "", "", "", "", "", "", "", "", "", "", "", 
  "", "", "", "", "", "", "", 59194., 295.15, "", "", "", 3819.202, "", 
  557.793, 30.53, "", "", 82.502, 2.7, 73.7, 0.704}, 
 {"MHL", "Oceania", "Marshall Islands", "2021-01-11", 4., 0., 0., "", "", 0., 
  67.574, 0., 0., "", "", 0., "", "", "", "", "", "", "", "", "", "", "", "", 
  "", "", "", "", "", "", "", "", "", "", "", "", "", "", "", "", 59194., 
  295.15, "", "", "", 3819.202, "", 557.793, 30.53, "", "", 82.502, 2.7, 
  73.7, 0.704}, {"MHL", "Oceania", "Marshall Islands", "2021-01-12", 4., 0., 
  0., "", "", 0., 67.574, 0., 0., "", "", 0., "", "", "", "", "", "", "", "", 
  "", "", "", "", "", "", "", "", "", "", "", "", "", "", "", "", "", "", "", 
  "", 59194., 295.15, "", "", "", 3819.202, "", 557.793, 30.53, "", "", 
  82.502, 2.7, 73.7, 0.704}, {"MHL", "Oceania", "Marshall Islands", 
  "2021-01-13", 4., 0., 0., "", "", 0., 67.574, 0., 0., "", "", 0., "", "", 
  "", "", "", "", "", "", "", "", "", "", "", "", "", "", "", "", "", "", "", 
  "", "", "", "", "", "", "", 59194., 295.15, "", "", "", 3819.202, "", 
  557.793, 30.53, "", "", 82.502, 2.7, 73.7, 0.704}, 
 {"MHL", "Oceania", "Marshall Islands", "2021-01-14", 4., 0., 0., "", "", 0., 
  67.574, 0., 0., "", "", 0., "", "", "", "", "", "", "", "", "", "", "", "", 
  "", "", "", "", "", "", "", "", "", "", "", "", "", "", "", "", 59194., 
  295.15, "", "", "", 3819.202, "", 557.793, 30.53, "", "", 82.502, 2.7, 
  73.7, 0.704}, {"MHL", "Oceania", "Marshall Islands", "2021-01-15", 4., 0., 
  0., "", "", 0., 67.574, 0., 0., "", "", 0., "", "", "", "", "", "", "", "", 
  "", "", "", "", "", "", "", "", "", "", "", "", "", "", "", "", "", "", "", 
  "", 59194., 295.15, "", "", "", 3819.202, "", 557.793, 30.53, "", "", 
  82.502, 2.7, 73.7, 0.704}, {"MHL", "Oceania", "Marshall Islands", 
  "2021-01-16", 4., 0., 0., "", "", 0., 67.574, 0., 0., "", "", 0., "", "", 
  "", "", "", "", "", "", "", "", "", "", "", "", "", "", "", "", "", "", "", 
  "", "", "", "", "", "", "", 59194., 295.15, "", "", "", 3819.202, "", 
  557.793, 30.53, "", "", 82.502, 2.7, 73.7, 0.704}, 
 {"MHL", "Oceania", "Marshall Islands", "2021-01-17", 4., 0., 0., "", "", 0., 
  67.574, 0., 0., "", "", 0., "", "", "", "", "", "", "", "", "", "", "", "", 
  "", "", "", "", "", "", "", "", "", "", "", "", "", "", "", "", 59194., 
  295.15, "", "", "", 3819.202, "", 557.793, 30.53, "", "", 82.502, 2.7, 
  73.7, 0.704}, {"MHL", "Oceania", "Marshall Islands", "2021-01-18", 4., 0., 
  0., "", "", 0., 67.574, 0., 0., "", "", 0., "", "", "", "", "", "", "", "", 
  "", "", "", "", "", "", "", "", "", "", "", "", "", "", "", "", "", "", "", 
  "", 59194., 295.15, "", "", "", 3819.202, "", 557.793, 30.53, "", "", 
  82.502, 2.7, 73.7, 0.704}, {"MHL", "Oceania", "Marshall Islands", 
  "2021-01-19", 4., 0., 0., "", "", 0., 67.574, 0., 0., "", "", 0., "", "", 
  "", "", "", "", "", "", "", "", "", "", "", "", "", "", "", "", "", "", "", 
  "", "", "", "", "", "", "", 59194., 295.15, "", "", "", 3819.202, "", 
  557.793, 30.53, "", "", 82.502, 2.7, 73.7, 0.704}, 
 {"MHL", "Oceania", "Marshall Islands", "2021-01-20", 4., 0., 0., "", "", 0., 
  67.574, 0., 0., "", "", 0., "", "", "", "", "", "", "", "", "", "", "", "", 
  "", "", "", "", "", "", "", "", "", "", "", "", "", "", "", "", 59194., 
  295.15, "", "", "", 3819.202, "", 557.793, 30.53, "", "", 82.502, 2.7, 
  73.7, 0.704}, {"MHL", "Oceania", "Marshall Islands", "2021-01-21", 4., 0., 
  0., "", "", 0., 67.574, 0., 0., "", "", 0., "", "", "", "", "", "", "", "", 
  "", "", "", "", "", "", "", "", "", "", "", "", "", "", "", "", "", "", "", 
  "", 59194., 295.15, "", "", "", 3819.202, "", 557.793, 30.53, "", "", 
  82.502, 2.7, 73.7, 0.704}, {"MHL", "Oceania", "Marshall Islands", 
  "2021-01-22", 4., 0., 0., "", "", 0., 67.574, 0., 0., "", "", 0., "", "", 
  "", "", "", "", "", "", "", "", "", "", "", "", "", "", "", "", "", "", "", 
  "", "", "", "", "", "", "", 59194., 295.15, "", "", "", 3819.202, "", 
  557.793, 30.53, "", "", 82.502, 2.7, 73.7, 0.704}, 
 {"MHL", "Oceania", "Marshall Islands", "2021-01-23", 4., 0., 0., "", "", 0., 
  67.574, 0., 0., "", "", 0., "", "", "", "", "", "", "", "", "", "", "", "", 
  "", "", "", "", "", "", "", "", "", "", "", "", "", "", "", "", 59194., 
  295.15, "", "", "", 3819.202, "", 557.793, 30.53, "", "", 82.502, 2.7, 
  73.7, 0.704}, {"MHL", "Oceania", "Marshall Islands", "2021-01-24", 4., 0., 
  0., "", "", 0., 67.574, 0., 0., "", "", 0., "", "", "", "", "", "", "", "", 
  "", "", "", "", "", "", "", "", "", "", "", "", "", "", "", "", "", "", "", 
  "", 59194., 295.15, "", "", "", 3819.202, "", 557.793, 30.53, "", "", 
  82.502, 2.7, 73.7, 0.704}, {"MHL", "Oceania", "Marshall Islands", 
  "2021-01-25", 4., 0., 0., "", "", 0., 67.574, 0., 0., "", "", 0., "", "", 
  "", "", "", "", "", "", "", "", "", "", "", "", "", "", "", "", "", "", "", 
  "", "", "", "", "", "", "", 59194., 295.15, "", "", "", 3819.202, "", 
  557.793, 30.53, "", "", 82.502, 2.7, 73.7, 0.704}, 
 {"MHL", "Oceania", "Marshall Islands", "2021-01-26", 4., 0., 0., "", "", 0., 
  67.574, 0., 0., "", "", 0., "", "", "", "", "", "", "", "", "", "", "", "", 
  "", "", "", "", "", "", "", "", "", "", "", "", "", "", "", "", 59194., 
  295.15, "", "", "", 3819.202, "", 557.793, 30.53, "", "", 82.502, 2.7, 
  73.7, 0.704}, {"MHL", "Oceania", "Marshall Islands", "2021-01-27", 4., 0., 
  0., "", "", 0., 67.574, 0., 0., "", "", 0., "", "", "", "", "", "", "", "", 
  "", "", "", "", "", "", "", "", "", "", "", "", "", "", "", "", "", "", "", 
  "", 59194., 295.15, "", "", "", 3819.202, "", 557.793, 30.53, "", "", 
  82.502, 2.7, 73.7, 0.704}, {"MHL", "Oceania", "Marshall Islands", 
  "2021-01-28", 4., 0., 0., "", "", 0., 67.574, 0., 0., "", "", 0., "", "", 
  "", "", "", "", "", "", "", "", "", "", "", "", "", "", "", "", "", "", "", 
  "", "", "", "", "", "", "", 59194., 295.15, "", "", "", 3819.202, "", 
  557.793, 30.53, "", "", 82.502, 2.7, 73.7, 0.704}, 
 {"MHL", "Oceania", "Marshall Islands", "2021-01-29", 4., 0., 0., "", "", 0., 
  67.574, 0., 0., "", "", 0., "", "", "", "", "", "", "", "", "", "", "", "", 
  "", "", "", "", "", "", "", "", "", "", "", "", "", "", "", "", 59194., 
  295.15, "", "", "", 3819.202, "", 557.793, 30.53, "", "", 82.502, 2.7, 
  73.7, 0.704}, {"MHL", "Oceania", "Marshall Islands", "2021-01-30", 4., 0., 
  0., "", "", 0., 67.574, 0., 0., "", "", 0., "", "", "", "", "", "", "", "", 
  "", "", "", "", "", "", "", "", "", "", "", "", "", "", "", "", "", "", "", 
  "", 59194., 295.15, "", "", "", 3819.202, "", 557.793, 30.53, "", "", 
  82.502, 2.7, 73.7, 0.704}, {"MHL", "Oceania", "Marshall Islands", 
  "2021-01-31", 4., 0., 0., "", "", 0., 67.574, 0., 0., "", "", 0., "", "", 
  "", "", "", "", "", "", "", "", "", "", "", "", "", "", "", "", "", "", "", 
  "", "", "", "", "", "", "", 59194., 295.15, "", "", "", 3819.202, "", 
  557.793, 30.53, "", "", 82.502, 2.7, 73.7, 0.704}, 
 {"MHL", "Oceania", "Marshall Islands", "2021-02-01", 4., 0., 0., "", "", 0., 
  67.574, 0., 0., "", "", 0., "", "", "", "", "", "", "", "", "", "", "", "", 
  "", "", "", "", "", "", "", "", "", "", "", "", "", "", "", "", 59194., 
  295.15, "", "", "", 3819.202, "", 557.793, 30.53, "", "", 82.502, 2.7, 
  73.7, 0.704}, {"MHL", "Oceania", "Marshall Islands", "2021-02-02", 4., 0., 
  0., "", "", 0., 67.574, 0., 0., "", "", 0., "", "", "", "", "", "", "", "", 
  "", "", "", "", "", "", "", "", "", "", "", "", "", "", "", "", "", "", "", 
  "", 59194., 295.15, "", "", "", 3819.202, "", 557.793, 30.53, "", "", 
  82.502, 2.7, 73.7, 0.704}, {"MHL", "Oceania", "Marshall Islands", 
  "2021-02-03", 4., 0., 0., "", "", 0., 67.574, 0., 0., "", "", 0., "", "", 
  "", "", "", "", "", "", "", "", "", "", "", "", "", "", "", "", "", "", "", 
  "", "", "", "", "", "", "", 59194., 295.15, "", "", "", 3819.202, "", 
  557.793, 30.53, "", "", 82.502, 2.7, 73.7, 0.704}, 
 {"MHL", "Oceania", "Marshall Islands", "2021-02-04", 4., 0., 0., "", "", 0., 
  67.574, 0., 0., "", "", 0., "", "", "", "", "", "", "", "", "", "", "", "", 
  "", "", "", "", "", "", "", "", "", "", "", "", "", "", "", "", 59194., 
  295.15, "", "", "", 3819.202, "", 557.793, 30.53, "", "", 82.502, 2.7, 
  73.7, 0.704}, {"MHL", "Oceania", "Marshall Islands", "2021-02-05", 4., 0., 
  0., "", "", 0., 67.574, 0., 0., "", "", 0., "", "", "", "", "", "", "", "", 
  "", "", "", "", "", "", "", "", "", "", "", "", "", "", "", "", "", "", "", 
  "", 59194., 295.15, "", "", "", 3819.202, "", 557.793, 30.53, "", "", 
  82.502, 2.7, 73.7, 0.704}, {"MHL", "Oceania", "Marshall Islands", 
  "2021-02-06", 4., 0., 0., "", "", 0., 67.574, 0., 0., "", "", 0., "", "", 
  "", "", "", "", "", "", "", "", "", "", "", "", "", "", "", "", "", "", "", 
  "", "", "", "", "", "", "", 59194., 295.15, "", "", "", 3819.202, "", 
  557.793, 30.53, "", "", 82.502, 2.7, 73.7, 0.704}, 
 {"MHL", "Oceania", "Marshall Islands", "2021-02-07", 4., 0., 0., "", "", 0., 
  67.574, 0., 0., "", "", 0., "", "", "", "", "", "", "", "", "", "", "", "", 
  "", "", "", "", "", "", "", "", "", "", "", "", "", "", "", "", 59194., 
  295.15, "", "", "", 3819.202, "", 557.793, 30.53, "", "", 82.502, 2.7, 
  73.7, 0.704}, {"MHL", "Oceania", "Marshall Islands", "2021-02-08", 4., 0., 
  0., "", "", 0., 67.574, 0., 0., "", "", 0., "", "", "", "", "", "", "", "", 
  "", "", "", "", "", "", "", "", "", "", "", "", "", "", "", "", "", "", "", 
  "", 59194., 295.15, "", "", "", 3819.202, "", 557.793, 30.53, "", "", 
  82.502, 2.7, 73.7, 0.704}, {"MHL", "Oceania", "Marshall Islands", 
  "2021-02-09", 4., 0., 0., "", "", 0., 67.574, 0., 0., "", "", 0., "", "", 
  "", "", "", "", "", "", "", "", "", "", "", "", "", "", "", "", "", "", "", 
  "", "", "", "", "", "", "", 59194., 295.15, "", "", "", 3819.202, "", 
  557.793, 30.53, "", "", 82.502, 2.7, 73.7, 0.704}, 
 {"MHL", "Oceania", "Marshall Islands", "2021-02-10", 4., 0., 0., "", "", 0., 
  67.574, 0., 0., "", "", 0., "", "", "", "", "", "", "", "", "", "", "", "", 
  "", "", "", "", "", "", "", "", "", "", "", "", "", "", "", "", 59194., 
  295.15, "", "", "", 3819.202, "", 557.793, 30.53, "", "", 82.502, 2.7, 
  73.7, 0.704}, {"MHL", "Oceania", "Marshall Islands", "2021-02-11", 4., 0., 
  0., "", "", 0., 67.574, 0., 0., "", "", 0., "", "", "", "", "", "", "", "", 
  "", "", "", "", "", "", "", "", "", "", "", "", "", "", "", "", "", "", "", 
  "", 59194., 295.15, "", "", "", 3819.202, "", 557.793, 30.53, "", "", 
  82.502, 2.7, 73.7, 0.704}, {"MHL", "Oceania", "Marshall Islands", 
  "2021-02-12", 4., 0., 0., "", "", 0., 67.574, 0., 0., "", "", 0., "", "", 
  "", "", "", "", "", "", "", "", "", "", "", "", "", "", "", "", "", "", "", 
  "", "", "", "", "", "", "", 59194., 295.15, "", "", "", 3819.202, "", 
  557.793, 30.53, "", "", 82.502, 2.7, 73.7, 0.704}, 
 {"MHL", "Oceania", "Marshall Islands", "2021-02-13", 4., 0., 0., "", "", 0., 
  67.574, 0., 0., "", "", 0., "", "", "", "", "", "", "", "", "", "", "", "", 
  "", "", "", "", "", "", "", "", "", "", "", "", "", "", "", "", 59194., 
  295.15, "", "", "", 3819.202, "", 557.793, 30.53, "", "", 82.502, 2.7, 
  73.7, 0.704}, {"MHL", "Oceania", "Marshall Islands", "2021-02-14", 4., 0., 
  0., "", "", 0., 67.574, 0., 0., "", "", 0., "", "", "", "", "", "", "", "", 
  "", "", "", "", "", "", "", "", "", "", "", "", "", "", "", "", "", "", "", 
  "", 59194., 295.15, "", "", "", 3819.202, "", 557.793, 30.53, "", "", 
  82.502, 2.7, 73.7, 0.704}, {"MHL", "Oceania", "Marshall Islands", 
  "2021-02-15", 4., 0., 0., "", "", 0., 67.574, 0., 0., "", "", 0., "", "", 
  "", "", "", "", "", "", "", "", "", "", "", "", "", "", "", "", "", "", "", 
  "", "", "", "", "", "", "", 59194., 295.15, "", "", "", 3819.202, "", 
  557.793, 30.53, "", "", 82.502, 2.7, 73.7, 0.704}, 
 {"MHL", "Oceania", "Marshall Islands", "2021-02-16", 4., 0., 0., "", "", 0., 
  67.574, 0., 0., "", "", 0., "", "", "", "", "", "", "", "", "", "", "", "", 
  "", "", "", "", "", "", "", "", "", "", "", "", "", "", "", "", 59194., 
  295.15, "", "", "", 3819.202, "", 557.793, 30.53, "", "", 82.502, 2.7, 
  73.7, 0.704}, {"MHL", "Oceania", "Marshall Islands", "2021-02-17", 4., 0., 
  0., "", "", 0., 67.574, 0., 0., "", "", 0., "", "", "", "", "", "", "", "", 
  "", "", "", "", "", "", "", "", "", "", "", "", "", "", "", "", "", "", "", 
  "", 59194., 295.15, "", "", "", 3819.202, "", 557.793, 30.53, "", "", 
  82.502, 2.7, 73.7, 0.704}, {"MHL", "Oceania", "Marshall Islands", 
  "2021-02-18", 4., 0., 0., "", "", 0., 67.574, 0., 0., "", "", 0., "", "", 
  "", "", "", "", "", "", "", "", "", "", "", "", "", "", "", "", "", "", "", 
  "", "", "", "", "", "", "", 59194., 295.15, "", "", "", 3819.202, "", 
  557.793, 30.53, "", "", 82.502, 2.7, 73.7, 0.704}, 
 {"MHL", "Oceania", "Marshall Islands", "2021-02-19", 4., 0., 0., "", "", 0., 
  67.574, 0., 0., "", "", 0., "", "", "", "", "", "", "", "", "", "", "", "", 
  "", "", "", "", "", "", "", "", "", "", "", "", "", "", "", "", 59194., 
  295.15, "", "", "", 3819.202, "", 557.793, 30.53, "", "", 82.502, 2.7, 
  73.7, 0.704}, {"MHL", "Oceania", "Marshall Islands", "2021-02-20", 4., 0., 
  0., "", "", 0., 67.574, 0., 0., "", "", 0., "", "", "", "", "", "", "", "", 
  "", "", "", "", "", "", "", "", "", "", "", "", "", "", "", "", "", "", "", 
  "", 59194., 295.15, "", "", "", 3819.202, "", 557.793, 30.53, "", "", 
  82.502, 2.7, 73.7, 0.704}, {"MHL", "Oceania", "Marshall Islands", 
  "2021-02-21", 4., 0., 0., "", "", 0., 67.574, 0., 0., "", "", 0., "", "", 
  "", "", "", "", "", "", "", "", "", "", "", "", "", "", "", "", "", "", "", 
  "", "", "", "", "", "", "", 59194., 295.15, "", "", "", 3819.202, "", 
  557.793, 30.53, "", "", 82.502, 2.7, 73.7, 0.704}, 
 {"MHL", "Oceania", "Marshall Islands", "2021-02-22", 4., 0., 0., "", "", 0., 
  67.574, 0., 0., "", "", 0., "", "", "", "", "", "", "", "", "", "", "", "", 
  "", "", "", "", "", "", "", "", "", "", "", "", "", "", "", "", 59194., 
  295.15, "", "", "", 3819.202, "", 557.793, 30.53, "", "", 82.502, 2.7, 
  73.7, 0.704}, {"MHL", "Oceania", "Marshall Islands", "2021-02-23", 4., 0., 
  0., "", "", 0., 67.574, 0., 0., "", "", 0., "", "", "", "", "", "", "", "", 
  "", "", "", "", "", "", "", "", "", "", "", "", "", "", "", "", "", "", "", 
  "", 59194., 295.15, "", "", "", 3819.202, "", 557.793, 30.53, "", "", 
  82.502, 2.7, 73.7, 0.704}, {"MHL", "Oceania", "Marshall Islands", 
  "2021-02-24", 4., 0., 0., "", "", 0., 67.574, 0., 0., "", "", 0., "", "", 
  "", "", "", "", "", "", "", "", "", "", "", "", "", "", "", "", "", "", "", 
  "", "", "", "", "", "", "", 59194., 295.15, "", "", "", 3819.202, "", 
  557.793, 30.53, "", "", 82.502, 2.7, 73.7, 0.704}, 
 {"MHL", "Oceania", "Marshall Islands", "2021-02-25", 4., 0., 0., "", "", 0., 
  67.574, 0., 0., "", "", 0., "", "", "", "", "", "", "", "", "", "", "", "", 
  "", "", "", "", "", "", "", "", "", "", "", "", "", "", "", "", 59194., 
  295.15, "", "", "", 3819.202, "", 557.793, 30.53, "", "", 82.502, 2.7, 
  73.7, 0.704}, {"MHL", "Oceania", "Marshall Islands", "2021-02-26", 4., 0., 
  0., "", "", 0., 67.574, 0., 0., "", "", 0., "", "", "", "", "", "", "", "", 
  "", "", "", "", "", "", "", "", "", "", "", "", "", "", "", "", "", "", "", 
  "", 59194., 295.15, "", "", "", 3819.202, "", 557.793, 30.53, "", "", 
  82.502, 2.7, 73.7, 0.704}, {"MHL", "Oceania", "Marshall Islands", 
  "2021-02-27", 4., 0., 0., "", "", 0., 67.574, 0., 0., "", "", 0., "", "", 
  "", "", "", "", "", "", "", "", "", "", "", "", "", "", "", "", "", "", "", 
  "", "", "", "", "", "", "", 59194., 295.15, "", "", "", 3819.202, "", 
  557.793, 30.53, "", "", 82.502, 2.7, 73.7, 0.704}, 
 {"MHL", "Oceania", "Marshall Islands", "2021-02-28", 4., 0., 0., "", "", 0., 
  67.574, 0., 0., "", "", 0., "", "", "", "", "", "", "", "", "", "", "", "", 
  "", "", "", "", "", "", "", "", "", "", "", "", "", "", "", "", 59194., 
  295.15, "", "", "", 3819.202, "", 557.793, 30.53, "", "", 82.502, 2.7, 
  73.7, 0.704}, {"MHL", "Oceania", "Marshall Islands", "2021-03-01", 4., 0., 
  0., "", "", 0., 67.574, 0., 0., "", "", 0., "", "", "", "", "", "", "", "", 
  "", "", "", "", "", "", "", "", "", "", "", "", "", "", "", "", "", "", "", 
  "", 59194., 295.15, "", "", "", 3819.202, "", 557.793, 30.53, "", "", 
  82.502, 2.7, 73.7, 0.704}, {"MHL", "Oceania", "Marshall Islands", 
  "2021-03-02", 4., 0., 0., "", "", 0., 67.574, 0., 0., "", "", 0., "", "", 
  "", "", "", "", "", "", "", "", "", "", "", "", "", "", "", "", "", "", "", 
  "", "", "", "", "", "", "", 59194., 295.15, "", "", "", 3819.202, "", 
  557.793, 30.53, "", "", 82.502, 2.7, 73.7, 0.704}, 
 {"MHL", "Oceania", "Marshall Islands", "2021-03-03", 4., 0., 0., "", "", 0., 
  67.574, 0., 0., "", "", 0., "", "", "", "", "", "", "", "", "", "", "", "", 
  "", "", "", "", "", "", "", "", "", "", "", "", "", "", "", "", 59194., 
  295.15, "", "", "", 3819.202, "", 557.793, 30.53, "", "", 82.502, 2.7, 
  73.7, 0.704}, {"MHL", "Oceania", "Marshall Islands", "2021-03-04", 4., 0., 
  0., "", "", 0., 67.574, 0., 0., "", "", 0., "", "", "", "", "", "", "", "", 
  "", "", "", "", "", "", "", "", "", "", "", "", "", "", "", "", "", "", "", 
  "", 59194., 295.15, "", "", "", 3819.202, "", 557.793, 30.53, "", "", 
  82.502, 2.7, 73.7, 0.704}, {"MHL", "Oceania", "Marshall Islands", 
  "2021-03-05", 4., 0., 0., "", "", 0., 67.574, 0., 0., "", "", 0., "", "", 
  "", "", "", "", "", "", "", "", "", "", "", "", "", "", "", "", "", "", "", 
  "", "", "", "", "", "", "", 59194., 295.15, "", "", "", 3819.202, "", 
  557.793, 30.53, "", "", 82.502, 2.7, 73.7, 0.704}, 
 {"MHL", "Oceania", "Marshall Islands", "2021-03-06", 4., 0., 0., "", "", 0., 
  67.574, 0., 0., "", "", 0., "", "", "", "", "", "", "", "", "", "", "", "", 
  "", "", "", "", "", "", "", "", "", "", "", "", "", "", "", "", 59194., 
  295.15, "", "", "", 3819.202, "", 557.793, 30.53, "", "", 82.502, 2.7, 
  73.7, 0.704}, {"MHL", "Oceania", "Marshall Islands", "2021-03-07", 4., 0., 
  0., "", "", 0., 67.574, 0., 0., "", "", 0., "", "", "", "", "", "", "", "", 
  "", "", "", "", "", "", "", "", "", "", "", "", "", "", "", "", "", "", "", 
  "", 59194., 295.15, "", "", "", 3819.202, "", 557.793, 30.53, "", "", 
  82.502, 2.7, 73.7, 0.704}, {"MHL", "Oceania", "Marshall Islands", 
  "2021-03-08", 4., 0., 0., "", "", 0., 67.574, 0., 0., "", "", 0., "", "", 
  "", "", "", "", "", "", "", "", "", "", "", "", "", "", "", "", "", "", "", 
  "", "", "", "", "", "", "", 59194., 295.15, "", "", "", 3819.202, "", 
  557.793, 30.53, "", "", 82.502, 2.7, 73.7, 0.704}, 
 {"MHL", "Oceania", "Marshall Islands", "2021-03-09", 4., 0., 0., "", "", 0., 
  67.574, 0., 0., "", "", 0., "", "", "", "", "", "", "", "", "", "", "", "", 
  "", "", "", "", "", "", "", "", "", "", "", "", "", "", "", "", 59194., 
  295.15, "", "", "", 3819.202, "", 557.793, 30.53, "", "", 82.502, 2.7, 
  73.7, 0.704}, {"MHL", "Oceania", "Marshall Islands", "2021-03-10", 4., 0., 
  0., "", "", 0., 67.574, 0., 0., "", "", 0., "", "", "", "", "", "", "", "", 
  "", "", "", "", "", "", "", "", "", "", "", "", "", "", "", "", "", "", "", 
  "", 59194., 295.15, "", "", "", 3819.202, "", 557.793, 30.53, "", "", 
  82.502, 2.7, 73.7, 0.704}, {"MHL", "Oceania", "Marshall Islands", 
  "2021-03-11", 4., 0., 0., "", "", 0., 67.574, 0., 0., "", "", 0., "", "", 
  "", "", "", "", "", "", "", "", "", "", "", "", "", "", "", "", "", "", "", 
  "", "", "", "", "", "", "", 59194., 295.15, "", "", "", 3819.202, "", 
  557.793, 30.53, "", "", 82.502, 2.7, 73.7, 0.704}, 
 {"MHL", "Oceania", "Marshall Islands", "2021-03-12", 4., 0., 0., "", "", 0., 
  67.574, 0., 0., "", "", 0., "", "", "", "", "", "", "", "", "", "", "", "", 
  "", "", "", "", "", "", "", "", "", "", "", "", "", "", "", "", 59194., 
  295.15, "", "", "", 3819.202, "", 557.793, 30.53, "", "", 82.502, 2.7, 
  73.7, 0.704}, {"MHL", "Oceania", "Marshall Islands", "2021-03-13", 4., 0., 
  0., "", "", 0., 67.574, 0., 0., "", "", 0., "", "", "", "", "", "", "", "", 
  "", "", "", "", "", "", "", "", "", "", "", "", "", "", "", "", "", "", "", 
  "", 59194., 295.15, "", "", "", 3819.202, "", 557.793, 30.53, "", "", 
  82.502, 2.7, 73.7, 0.704}, {"MHL", "Oceania", "Marshall Islands", 
  "2021-03-14", 4., 0., 0., "", "", 0., 67.574, 0., 0., "", "", 0., "", "", 
  "", "", "", "", "", "", "", "", "", "", "", "", "", "", "", "", "", "", "", 
  "", "", "", "", "", "", "", 59194., 295.15, "", "", "", 3819.202, "", 
  557.793, 30.53, "", "", 82.502, 2.7, 73.7, 0.704}, 
 {"MHL", "Oceania", "Marshall Islands", "2021-03-15", 4., 0., 0., "", "", 0., 
  67.574, 0., 0., "", "", 0., "", "", "", "", "", "", "", "", "", "", "", "", 
  "", "", "", "", "", "", "", "", "", "", "", "", "", "", "", "", 59194., 
  295.15, "", "", "", 3819.202, "", 557.793, 30.53, "", "", 82.502, 2.7, 
  73.7, 0.704}, {"MHL", "Oceania", "Marshall Islands", "2021-03-16", 4., 0., 
  0., "", "", 0., 67.574, 0., 0., "", "", 0., "", "", "", "", "", "", "", "", 
  "", "", "", "", "", "", "", "", "", "", "", "", "", "", "", "", "", "", "", 
  "", 59194., 295.15, "", "", "", 3819.202, "", 557.793, 30.53, "", "", 
  82.502, 2.7, 73.7, 0.704}, {"MHL", "Oceania", "Marshall Islands", 
  "2021-03-17", 4., 0., 0., "", "", 0., 67.574, 0., 0., "", "", 0., "", "", 
  "", "", "", "", "", "", "", "", "", "", "", "", "", "", "", "", "", "", "", 
  "", "", "", "", "", "", "", 59194., 295.15, "", "", "", 3819.202, "", 
  557.793, 30.53, "", "", 82.502, 2.7, 73.7, 0.704}, 
 {"MHL", "Oceania", "Marshall Islands", "2021-03-18", 4., 0., 0., "", "", 0., 
  67.574, 0., 0., "", "", 0., "", "", "", "", "", "", "", "", "", "", "", "", 
  "", "", "", "", "", "", "", "", "", "", "", "", "", "", "", "", 59194., 
  295.15, "", "", "", 3819.202, "", 557.793, 30.53, "", "", 82.502, 2.7, 
  73.7, 0.704}, {"MHL", "Oceania", "Marshall Islands", "2021-03-19", 4., 0., 
  0., "", "", 0., 67.574, 0., 0., "", "", 0., "", "", "", "", "", "", "", "", 
  "", "", "", "", "", "", "", "", "", "", "", "", "", "", "", "", "", "", "", 
  "", 59194., 295.15, "", "", "", 3819.202, "", 557.793, 30.53, "", "", 
  82.502, 2.7, 73.7, 0.704}, {"MHL", "Oceania", "Marshall Islands", 
  "2021-03-20", 4., 0., 0., "", "", 0., 67.574, 0., 0., "", "", 0., "", "", 
  "", "", "", "", "", "", "", "", "", "", "", "", "", "", "", "", "", "", "", 
  "", "", "", "", "", "", "", 59194., 295.15, "", "", "", 3819.202, "", 
  557.793, 30.53, "", "", 82.502, 2.7, 73.7, 0.704}, 
 {"MHL", "Oceania", "Marshall Islands", "2021-03-21", 4., 0., 0., "", "", 0., 
  67.574, 0., 0., "", "", 0., "", "", "", "", "", "", "", "", "", "", "", "", 
  "", "", "", "", "", "", "", "", "", "", "", "", "", "", "", "", 59194., 
  295.15, "", "", "", 3819.202, "", 557.793, 30.53, "", "", 82.502, 2.7, 
  73.7, 0.704}, {"MHL", "Oceania", "Marshall Islands", "2021-03-22", 4., 0., 
  0., "", "", 0., 67.574, 0., 0., "", "", 0., "", "", "", "", "", "", "", "", 
  "", "", "", "", "", "", "", "", "", "", "", "", "", "", "", "", "", "", "", 
  "", 59194., 295.15, "", "", "", 3819.202, "", 557.793, 30.53, "", "", 
  82.502, 2.7, 73.7, 0.704}, {"MHL", "Oceania", "Marshall Islands", 
  "2021-03-23", 4., 0., 0., "", "", 0., 67.574, 0., 0., "", "", 0., "", "", 
  "", "", "", "", "", "", "", "", "", "", "", "", "", "", "", "", "", "", "", 
  "", "", "", "", "", "", "", 59194., 295.15, "", "", "", 3819.202, "", 
  557.793, 30.53, "", "", 82.502, 2.7, 73.7, 0.704}, 
 {"MHL", "Oceania", "Marshall Islands", "2021-03-24", 4., 0., 0., "", "", 0., 
  67.574, 0., 0., "", "", 0., "", "", "", "", "", "", "", "", "", "", "", "", 
  "", "", "", "", "", "", "", "", "", "", "", "", "", "", "", "", 59194., 
  295.15, "", "", "", 3819.202, "", 557.793, 30.53, "", "", 82.502, 2.7, 
  73.7, 0.704}, {"MHL", "Oceania", "Marshall Islands", "2021-03-25", 4., 0., 
  0., "", "", 0., 67.574, 0., 0., "", "", 0., "", "", "", "", "", "", "", "", 
  "", "", "", "", "", "", "", "", "", "", "", "", "", "", "", "", "", "", "", 
  "", 59194., 295.15, "", "", "", 3819.202, "", 557.793, 30.53, "", "", 
  82.502, 2.7, 73.7, 0.704}, {"MHL", "Oceania", "Marshall Islands", 
  "2021-03-26", 4., 0., 0., "", "", 0., 67.574, 0., 0., "", "", 0., "", "", 
  "", "", "", "", "", "", "", "", "", "", "", "", "", "", "", "", "", "", "", 
  "", "", "", "", "", "", "", 59194., 295.15, "", "", "", 3819.202, "", 
  557.793, 30.53, "", "", 82.502, 2.7, 73.7, 0.704}, 
 {"MHL", "Oceania", "Marshall Islands", "2021-03-27", 4., 0., 0., "", "", 0., 
  67.574, 0., 0., "", "", 0., "", "", "", "", "", "", "", "", "", "", "", "", 
  "", "", "", "", "", "", "", "", "", "", "", "", "", "", "", "", 59194., 
  295.15, "", "", "", 3819.202, "", 557.793, 30.53, "", "", 82.502, 2.7, 
  73.7, 0.704}, {"MHL", "Oceania", "Marshall Islands", "2021-03-28", 4., 0., 
  0., "", "", 0., 67.574, 0., 0., "", "", 0., "", "", "", "", "", "", "", "", 
  "", "", "", "", "", "", "", "", "", "", "", "", "", "", "", "", "", "", "", 
  "", 59194., 295.15, "", "", "", 3819.202, "", 557.793, 30.53, "", "", 
  82.502, 2.7, 73.7, 0.704}, {"MHL", "Oceania", "Marshall Islands", 
  "2021-03-29", 4., 0., 0., "", "", 0., 67.574, 0., 0., "", "", 0., "", "", 
  "", "", "", "", "", "", "", "", "", "", "", "", "", "", "", "", "", "", "", 
  "", "", "", "", "", "", "", 59194., 295.15, "", "", "", 3819.202, "", 
  557.793, 30.53, "", "", 82.502, 2.7, 73.7, 0.704}, 
 {"MHL", "Oceania", "Marshall Islands", "2021-03-30", 4., 0., 0., "", "", 0., 
  67.574, 0., 0., "", "", 0., "", "", "", "", "", "", "", "", "", "", "", "", 
  "", "", "", "", "", "", "", "", "", "", "", "", "", "", "", "", 59194., 
  295.15, "", "", "", 3819.202, "", 557.793, 30.53, "", "", 82.502, 2.7, 
  73.7, 0.704}, {"MHL", "Oceania", "Marshall Islands", "2021-03-31", 4., 0., 
  0., "", "", 0., 67.574, 0., 0., "", "", 0., "", "", "", "", "", "", "", "", 
  "", "", "", "", "", "", "", "", "", "", "", "", "", "", "", "", "", "", "", 
  "", 59194., 295.15, "", "", "", 3819.202, "", 557.793, 30.53, "", "", 
  82.502, 2.7, 73.7, 0.704}, {"MHL", "Oceania", "Marshall Islands", 
  "2021-04-01", 4., 0., 0., "", "", 0., 67.574, 0., 0., "", "", 0., "", "", 
  "", "", "", "", "", "", "", "", "", "", "", "", "", "", "", "", "", "", "", 
  "", "", "", "", "", "", "", 59194., 295.15, "", "", "", 3819.202, "", 
  557.793, 30.53, "", "", 82.502, 2.7, 73.7, 0.704}, 
 {"MHL", "Oceania", "Marshall Islands", "2021-04-02", 4., 0., 0., "", "", 0., 
  67.574, 0., 0., "", "", 0., "", "", "", "", "", "", "", "", "", "", "", "", 
  "", "", "", "", "", "", "", "", "", "", "", "", "", "", "", "", 59194., 
  295.15, "", "", "", 3819.202, "", 557.793, 30.53, "", "", 82.502, 2.7, 
  73.7, 0.704}, {"MHL", "Oceania", "Marshall Islands", "2021-04-03", 4., 0., 
  0., "", "", 0., 67.574, 0., 0., "", "", 0., "", "", "", "", "", "", "", "", 
  "", "", "", "", "", "", "", "", "", "", "", "", "", "", "", "", "", "", "", 
  "", 59194., 295.15, "", "", "", 3819.202, "", 557.793, 30.53, "", "", 
  82.502, 2.7, 73.7, 0.704}, {"MHL", "Oceania", "Marshall Islands", 
  "2021-04-04", 4., 0., 0., "", "", 0., 67.574, 0., 0., "", "", 0., "", "", 
  "", "", "", "", "", "", "", "", "", "", "", "", "", "", "", "", "", "", "", 
  "", "", "", "", "", "", "", 59194., 295.15, "", "", "", 3819.202, "", 
  557.793, 30.53, "", "", 82.502, 2.7, 73.7, 0.704}, 
 {"MHL", "Oceania", "Marshall Islands", "2021-04-05", 4., 0., 0., "", "", 0., 
  67.574, 0., 0., "", "", 0., "", "", "", "", "", "", "", "", "", "", "", "", 
  "", "", "", "", "", "", "", "", "", "", "", "", "", "", "", "", 59194., 
  295.15, "", "", "", 3819.202, "", 557.793, 30.53, "", "", 82.502, 2.7, 
  73.7, 0.704}, {"MHL", "Oceania", "Marshall Islands", "2021-04-06", 4., 0., 
  0., "", "", 0., 67.574, 0., 0., "", "", 0., "", "", "", "", "", "", "", "", 
  "", "", "", "", "", "", "", "", "", "", "", "", "", "", "", "", "", "", "", 
  "", 59194., 295.15, "", "", "", 3819.202, "", 557.793, 30.53, "", "", 
  82.502, 2.7, 73.7, 0.704}, {"MHL", "Oceania", "Marshall Islands", 
  "2021-04-07", 4., 0., 0., "", "", 0., 67.574, 0., 0., "", "", 0., "", "", 
  "", "", "", "", "", "", "", "", "", "", "", "", "", "", "", "", "", "", "", 
  "", "", "", "", "", "", "", 59194., 295.15, "", "", "", 3819.202, "", 
  557.793, 30.53, "", "", 82.502, 2.7, 73.7, 0.704}, 
 {"MHL", "Oceania", "Marshall Islands", "2021-04-08", 4., 0., 0., "", "", 0., 
  67.574, 0., 0., "", "", 0., "", "", "", "", "", "", "", "", "", "", "", "", 
  "", "", "", "", "", "", "", "", "", "", "", "", "", "", "", "", 59194., 
  295.15, "", "", "", 3819.202, "", 557.793, 30.53, "", "", 82.502, 2.7, 
  73.7, 0.704}, {"MHL", "Oceania", "Marshall Islands", "2021-04-09", 4., 0., 
  0., "", "", 0., 67.574, 0., 0., "", "", 0., "", "", "", "", "", "", "", "", 
  "", "", "", "", "", "", "", "", "", "", "", "", "", "", "", "", "", "", "", 
  "", 59194., 295.15, "", "", "", 3819.202, "", 557.793, 30.53, "", "", 
  82.502, 2.7, 73.7, 0.704}, {"MHL", "Oceania", "Marshall Islands", 
  "2021-04-10", 4., 0., 0., "", "", 0., 67.574, 0., 0., "", "", 0., "", "", 
  "", "", "", "", "", "", "", "", "", "", "", "", "", "", "", "", "", "", "", 
  "", "", "", "", "", "", "", 59194., 295.15, "", "", "", 3819.202, "", 
  557.793, 30.53, "", "", 82.502, 2.7, 73.7, 0.704}, 
 {"MHL", "Oceania", "Marshall Islands", "2021-04-11", 4., 0., 0., "", "", 0., 
  67.574, 0., 0., "", "", 0., "", "", "", "", "", "", "", "", "", "", "", "", 
  "", "", "", "", "", "", "", "", "", "", "", "", "", "", "", "", 59194., 
  295.15, "", "", "", 3819.202, "", 557.793, 30.53, "", "", 82.502, 2.7, 
  73.7, 0.704}, {"MHL", "Oceania", "Marshall Islands", "2021-04-12", 4., 0., 
  0., "", "", 0., 67.574, 0., 0., "", "", 0., "", "", "", "", "", "", "", "", 
  "", "", "", "", "", "", "", "", "", "", "", "", "", "", "", "", "", "", "", 
  "", 59194., 295.15, "", "", "", 3819.202, "", 557.793, 30.53, "", "", 
  82.502, 2.7, 73.7, 0.704}, {"MHL", "Oceania", "Marshall Islands", 
  "2021-04-13", 4., 0., 0., "", "", 0., 67.574, 0., 0., "", "", 0., "", "", 
  "", "", "", "", "", "", "", "", "", "", "", "", "", "", "", "", "", "", "", 
  "", "", "", "", "", "", "", 59194., 295.15, "", "", "", 3819.202, "", 
  557.793, 30.53, "", "", 82.502, 2.7, 73.7, 0.704}, 
 {"MHL", "Oceania", "Marshall Islands", "2021-04-14", 4., 0., 0., "", "", 0., 
  67.574, 0., 0., "", "", 0., "", "", "", "", "", "", "", "", "", "", "", "", 
  "", "", "", "", "", "", "", "", "", "", "", "", "", "", "", "", 59194., 
  295.15, "", "", "", 3819.202, "", 557.793, 30.53, "", "", 82.502, 2.7, 
  73.7, 0.704}, {"MHL", "Oceania", "Marshall Islands", "2021-04-15", 4., 0., 
  0., "", "", 0., 67.574, 0., 0., "", "", 0., "", "", "", "", "", "", "", "", 
  "", "", "", "", "", "", "", "", "", "", "", "", "", "", "", "", "", "", "", 
  "", 59194., 295.15, "", "", "", 3819.202, "", 557.793, 30.53, "", "", 
  82.502, 2.7, 73.7, 0.704}, {"MHL", "Oceania", "Marshall Islands", 
  "2021-04-16", 4., 0., 0., "", "", 0., 67.574, 0., 0., "", "", 0., "", "", 
  "", "", "", "", "", "", "", "", "", "", "", "", "", "", "", "", "", "", "", 
  "", "", "", "", "", "", "", 59194., 295.15, "", "", "", 3819.202, "", 
  557.793, 30.53, "", "", 82.502, 2.7, 73.7, 0.704}, 
 {"MHL", "Oceania", "Marshall Islands", "2021-04-17", 4., 0., 0., "", "", 0., 
  67.574, 0., 0., "", "", 0., "", "", "", "", "", "", "", "", "", "", "", "", 
  "", "", "", "", "", "", "", "", "", "", "", "", "", "", "", "", 59194., 
  295.15, "", "", "", 3819.202, "", 557.793, 30.53, "", "", 82.502, 2.7, 
  73.7, 0.704}, {"MHL", "Oceania", "Marshall Islands", "2021-04-18", 4., 0., 
  0., "", "", 0., 67.574, 0., 0., "", "", 0., "", "", "", "", "", "", "", "", 
  "", "", "", "", "", "", "", "", "", "", "", "", "", "", "", "", "", "", "", 
  "", 59194., 295.15, "", "", "", 3819.202, "", 557.793, 30.53, "", "", 
  82.502, 2.7, 73.7, 0.704}, {"MHL", "Oceania", "Marshall Islands", 
  "2021-04-19", 4., 0., 0., "", "", 0., 67.574, 0., 0., "", "", 0., "", "", 
  "", "", "", "", "", "", "", "", "", "", "", "", "", "", "", "", "", "", "", 
  "", "", "", "", "", "", "", 59194., 295.15, "", "", "", 3819.202, "", 
  557.793, 30.53, "", "", 82.502, 2.7, 73.7, 0.704}, 
 {"MHL", "Oceania", "Marshall Islands", "2021-04-20", 4., 0., 0., "", "", 0., 
  67.574, 0., 0., "", "", 0., "", "", "", "", "", "", "", "", "", "", "", "", 
  "", "", "", "", "", "", "", "", "", "", "", "", "", "", "", "", 59194., 
  295.15, "", "", "", 3819.202, "", 557.793, 30.53, "", "", 82.502, 2.7, 
  73.7, 0.704}, {"MHL", "Oceania", "Marshall Islands", "2021-04-21", 4., 0., 
  0., "", "", 0., 67.574, 0., 0., "", "", 0., "", "", "", "", "", "", "", "", 
  "", "", "", "", "", "", "", "", "", "", "", "", "", "", "", "", "", "", "", 
  "", 59194., 295.15, "", "", "", 3819.202, "", 557.793, 30.53, "", "", 
  82.502, 2.7, 73.7, 0.704}, {"MHL", "Oceania", "Marshall Islands", 
  "2021-04-22", 4., 0., 0., "", "", 0., 67.574, 0., 0., "", "", 0., "", "", 
  "", "", "", "", "", "", "", "", "", "", "", "", "", "", "", "", "", "", "", 
  "", "", "", "", "", "", "", 59194., 295.15, "", "", "", 3819.202, "", 
  557.793, 30.53, "", "", 82.502, 2.7, 73.7, 0.704}, 
 {"MHL", "Oceania", "Marshall Islands", "2021-04-23", 4., 0., 0., "", "", 0., 
  67.574, 0., 0., "", "", 0., "", "", "", "", "", "", "", "", "", "", "", "", 
  "", "", "", "", "", "", "", "", "", "", "", "", "", "", "", "", 59194., 
  295.15, "", "", "", 3819.202, "", 557.793, 30.53, "", "", 82.502, 2.7, 
  73.7, 0.704}, {"MHL", "Oceania", "Marshall Islands", "2021-04-24", 4., 0., 
  0., "", "", 0., 67.574, 0., 0., "", "", 0., "", "", "", "", "", "", "", "", 
  "", "", "", "", "", "", "", "", "", "", "", "", "", "", "", "", "", "", "", 
  "", 59194., 295.15, "", "", "", 3819.202, "", 557.793, 30.53, "", "", 
  82.502, 2.7, 73.7, 0.704}, {"MHL", "Oceania", "Marshall Islands", 
  "2021-04-25", 4., 0., 0., "", "", 0., 67.574, 0., 0., "", "", 0., "", "", 
  "", "", "", "", "", "", "", "", "", "", "", "", "", "", "", "", "", "", "", 
  "", "", "", "", "", "", "", 59194., 295.15, "", "", "", 3819.202, "", 
  557.793, 30.53, "", "", 82.502, 2.7, 73.7, 0.704}, 
 {"MHL", "Oceania", "Marshall Islands", "2021-04-26", 4., 0., 0., "", "", 0., 
  67.574, 0., 0., "", "", 0., "", "", "", "", "", "", "", "", "", "", "", "", 
  "", "", "", "", "", "", "", "", "", "", "", "", "", "", "", "", 59194., 
  295.15, "", "", "", 3819.202, "", 557.793, 30.53, "", "", 82.502, 2.7, 
  73.7, 0.704}, {"MHL", "Oceania", "Marshall Islands", "2021-04-27", 4., 0., 
  0., "", "", 0., 67.574, 0., 0., "", "", 0., "", "", "", "", "", "", "", "", 
  "", "", "", "", "", "", "", "", "", "", "", "", "", "", "", "", "", "", "", 
  "", 59194., 295.15, "", "", "", 3819.202, "", 557.793, 30.53, "", "", 
  82.502, 2.7, 73.7, 0.704}, {"MHL", "Oceania", "Marshall Islands", 
  "2021-04-28", 4., 0., 0., "", "", 0., 67.574, 0., 0., "", "", 0., "", "", 
  "", "", "", "", "", "", "", "", "", "", "", "", "", "", "", "", "", "", "", 
  "", "", "", "", "", "", "", 59194., 295.15, "", "", "", 3819.202, "", 
  557.793, 30.53, "", "", 82.502, 2.7, 73.7, 0.704}, 
 {"MHL", "Oceania", "Marshall Islands", "2021-04-29", 4., 0., 0., "", "", 0., 
  67.574, 0., 0., "", "", 0., "", "", "", "", "", "", "", "", "", "", "", "", 
  "", "", "", "", "", "", "", "", "", "", "", "", "", "", "", "", 59194., 
  295.15, "", "", "", 3819.202, "", 557.793, 30.53, "", "", 82.502, 2.7, 
  73.7, 0.704}, {"MHL", "Oceania", "Marshall Islands", "2021-04-30", 4., 0., 
  0., "", "", 0., 67.574, 0., 0., "", "", 0., "", "", "", "", "", "", "", "", 
  "", "", "", "", "", "", "", "", "", "", "", "", "", "", "", "", "", "", "", 
  "", 59194., 295.15, "", "", "", 3819.202, "", 557.793, 30.53, "", "", 
  82.502, 2.7, 73.7, 0.704}, {"MHL", "Oceania", "Marshall Islands", 
  "2021-05-01", 4., 0., 0., "", "", 0., 67.574, 0., 0., "", "", 0., "", "", 
  "", "", "", "", "", "", "", "", "", "", "", "", "", "", "", "", "", "", "", 
  "", "", "", "", "", "", "", 59194., 295.15, "", "", "", 3819.202, "", 
  557.793, 30.53, "", "", 82.502, 2.7, 73.7, 0.704}, 
 {"MHL", "Oceania", "Marshall Islands", "2021-05-02", 4., 0., 0., "", "", 0., 
  67.574, 0., 0., "", "", 0., "", "", "", "", "", "", "", "", "", "", "", "", 
  "", "", "", "", "", "", "", "", "", "", "", "", "", "", "", "", 59194., 
  295.15, "", "", "", 3819.202, "", 557.793, 30.53, "", "", 82.502, 2.7, 
  73.7, 0.704}, {"MHL", "Oceania", "Marshall Islands", "2021-05-03", 4., 0., 
  0., "", "", 0., 67.574, 0., 0., "", "", 0., "", "", "", "", "", "", "", "", 
  "", "", "", "", "", "", "", "", "", "", "", "", "", "", "", "", "", "", "", 
  "", 59194., 295.15, "", "", "", 3819.202, "", 557.793, 30.53, "", "", 
  82.502, 2.7, 73.7, 0.704}, {"MHL", "Oceania", "Marshall Islands", 
  "2021-05-04", 4., 0., 0., "", "", 0., 67.574, 0., 0., "", "", 0., "", "", 
  "", "", "", "", "", "", "", "", "", "", "", "", "", "", "", "", "", "", "", 
  "", "", "", "", "", "", "", 59194., 295.15, "", "", "", 3819.202, "", 
  557.793, 30.53, "", "", 82.502, 2.7, 73.7, 0.704}, 
 {"MHL", "Oceania", "Marshall Islands", "2021-05-05", 4., 0., 0., "", "", 0., 
  67.574, 0., 0., "", "", 0., "", "", "", "", "", "", "", "", "", "", "", "", 
  "", "", "", "", "", "", "", "", "", "", "", "", "", "", "", "", 59194., 
  295.15, "", "", "", 3819.202, "", 557.793, 30.53, "", "", 82.502, 2.7, 
  73.7, 0.704}, {"MHL", "Oceania", "Marshall Islands", "2021-05-06", 4., 0., 
  0., "", "", 0., 67.574, 0., 0., "", "", 0., "", "", "", "", "", "", "", "", 
  "", "", "", "", "", "", "", "", "", "", "", "", "", "", "", "", "", "", "", 
  "", 59194., 295.15, "", "", "", 3819.202, "", 557.793, 30.53, "", "", 
  82.502, 2.7, 73.7, 0.704}, {"MHL", "Oceania", "Marshall Islands", 
  "2021-05-07", 4., 0., 0., "", "", 0., 67.574, 0., 0., "", "", 0., "", "", 
  "", "", "", "", "", "", "", "", "", "", "", "", "", "", "", "", "", "", "", 
  "", "", "", "", "", "", "", 59194., 295.15, "", "", "", 3819.202, "", 
  557.793, 30.53, "", "", 82.502, 2.7, 73.7, 0.704}, 
 {"MHL", "Oceania", "Marshall Islands", "2021-05-08", 4., 0., 0., "", "", 0., 
  67.574, 0., 0., "", "", 0., "", "", "", "", "", "", "", "", "", "", "", "", 
  "", "", "", "", "", "", "", "", "", "", "", "", "", "", "", "", 59194., 
  295.15, "", "", "", 3819.202, "", 557.793, 30.53, "", "", 82.502, 2.7, 
  73.7, 0.704}, {"MHL", "Oceania", "Marshall Islands", "2021-05-09", 4., 0., 
  0., "", "", 0., 67.574, 0., 0., "", "", 0., "", "", "", "", "", "", "", "", 
  "", "", "", "", "", "", "", "", "", "", "", "", "", "", "", "", "", "", "", 
  "", 59194., 295.15, "", "", "", 3819.202, "", 557.793, 30.53, "", "", 
  82.502, 2.7, 73.7, 0.704}, {"MHL", "Oceania", "Marshall Islands", 
  "2021-05-10", 4., 0., 0., "", "", 0., 67.574, 0., 0., "", "", 0., "", "", 
  "", "", "", "", "", "", "", "", "", "", "", "", "", "", "", "", "", "", "", 
  "", "", "", "", "", "", "", 59194., 295.15, "", "", "", 3819.202, "", 
  557.793, 30.53, "", "", 82.502, 2.7, 73.7, 0.704}, 
 {"MHL", "Oceania", "Marshall Islands", "2021-05-11", 4., 0., 0., "", "", 0., 
  67.574, 0., 0., "", "", 0., "", "", "", "", "", "", "", "", "", "", "", "", 
  "", "", "", "", "", "", "", "", "", "", "", "", "", "", "", "", 59194., 
  295.15, "", "", "", 3819.202, "", 557.793, 30.53, "", "", 82.502, 2.7, 
  73.7, 0.704}, {"MHL", "Oceania", "Marshall Islands", "2021-05-12", 4., 0., 
  0., "", "", 0., 67.574, 0., 0., "", "", 0., "", "", "", "", "", "", "", "", 
  "", "", "", "", "", "", "", "", "", "", "", "", "", "", "", "", "", "", "", 
  "", 59194., 295.15, "", "", "", 3819.202, "", 557.793, 30.53, "", "", 
  82.502, 2.7, 73.7, 0.704}, {"MHL", "Oceania", "Marshall Islands", 
  "2021-05-13", 4., 0., 0., "", "", 0., 67.574, 0., 0., "", "", 0., "", "", 
  "", "", "", "", "", "", "", "", "", "", "", "", "", "", "", "", "", "", "", 
  "", "", "", "", "", "", "", 59194., 295.15, "", "", "", 3819.202, "", 
  557.793, 30.53, "", "", 82.502, 2.7, 73.7, 0.704}, 
 {"MHL", "Oceania", "Marshall Islands", "2021-05-14", 4., 0., 0., "", "", 0., 
  67.574, 0., 0., "", "", 0., "", "", "", "", "", "", "", "", "", "", "", "", 
  "", "", "", "", "", "", "", "", "", "", "", "", "", "", "", "", 59194., 
  295.15, "", "", "", 3819.202, "", 557.793, 30.53, "", "", 82.502, 2.7, 
  73.7, 0.704}, {"MHL", "Oceania", "Marshall Islands", "2021-05-15", 4., 0., 
  0., "", "", 0., 67.574, 0., 0., "", "", 0., "", "", "", "", "", "", "", "", 
  "", "", "", "", "", "", "", "", "", "", "", "", "", "", "", "", "", "", "", 
  "", 59194., 295.15, "", "", "", 3819.202, "", 557.793, 30.53, "", "", 
  82.502, 2.7, 73.7, 0.704}, {"MHL", "Oceania", "Marshall Islands", 
  "2021-05-16", 4., 0., 0., "", "", 0., 67.574, 0., 0., "", "", 0., "", "", 
  "", "", "", "", "", "", "", "", "", "", "", "", "", "", "", "", "", "", "", 
  "", "", "", "", "", "", "", 59194., 295.15, "", "", "", 3819.202, "", 
  557.793, 30.53, "", "", 82.502, 2.7, 73.7, 0.704}, 
 {"MHL", "Oceania", "Marshall Islands", "2021-05-17", 4., 0., 0., "", "", 0., 
  67.574, 0., 0., "", "", 0., "", "", "", "", "", "", "", "", "", "", "", "", 
  "", "", "", "", "", "", "", "", "", "", "", "", "", "", "", "", 59194., 
  295.15, "", "", "", 3819.202, "", 557.793, 30.53, "", "", 82.502, 2.7, 
  73.7, 0.704}, {"MHL", "Oceania", "Marshall Islands", "2021-05-18", 4., 0., 
  0., "", "", 0., 67.574, 0., 0., "", "", 0., "", "", "", "", "", "", "", "", 
  "", "", "", "", "", "", "", "", "", "", "", "", "", "", "", "", "", "", "", 
  "", 59194., 295.15, "", "", "", 3819.202, "", 557.793, 30.53, "", "", 
  82.502, 2.7, 73.7, 0.704}, {"MHL", "Oceania", "Marshall Islands", 
  "2021-05-19", 4., 0., 0., "", "", 0., 67.574, 0., 0., "", "", 0., "", "", 
  "", "", "", "", "", "", "", "", "", "", "", "", "", "", "", "", "", "", "", 
  "", "", "", "", "", "", "", 59194., 295.15, "", "", "", 3819.202, "", 
  557.793, 30.53, "", "", 82.502, 2.7, 73.7, 0.704}, 
 {"MHL", "Oceania", "Marshall Islands", "2021-05-20", 4., 0., 0., "", "", 0., 
  67.574, 0., 0., "", "", 0., "", "", "", "", "", "", "", "", "", "", "", "", 
  "", "", "", "", "", "", "", "", "", "", "", "", "", "", "", "", 59194., 
  295.15, "", "", "", 3819.202, "", 557.793, 30.53, "", "", 82.502, 2.7, 
  73.7, 0.704}, {"MHL", "Oceania", "Marshall Islands", "2021-05-21", 4., 0., 
  0., "", "", 0., 67.574, 0., 0., "", "", 0., "", "", "", "", "", "", "", "", 
  "", "", "", "", "", "", "", "", "", "", "", "", "", "", "", "", "", "", "", 
  "", 59194., 295.15, "", "", "", 3819.202, "", 557.793, 30.53, "", "", 
  82.502, 2.7, 73.7, 0.704}, {"MHL", "Oceania", "Marshall Islands", 
  "2021-05-22", 4., 0., 0., "", "", 0., 67.574, 0., 0., "", "", 0., "", "", 
  "", "", "", "", "", "", "", "", "", "", "", "", "", "", "", "", "", "", "", 
  "", "", "", "", "", "", "", 59194., 295.15, "", "", "", 3819.202, "", 
  557.793, 30.53, "", "", 82.502, 2.7, 73.7, 0.704}, 
 {"MHL", "Oceania", "Marshall Islands", "2021-05-23", 4., 0., 0., "", "", 0., 
  67.574, 0., 0., "", "", 0., "", "", "", "", "", "", "", "", "", "", "", "", 
  "", "", "", "", "", "", "", "", "", "", "", "", "", "", "", "", 59194., 
  295.15, "", "", "", 3819.202, "", 557.793, 30.53, "", "", 82.502, 2.7, 
  73.7, 0.704}, {"MHL", "Oceania", "Marshall Islands", "2021-05-24", 4., 0., 
  0., "", "", 0., 67.574, 0., 0., "", "", 0., "", "", "", "", "", "", "", "", 
  "", "", "", "", "", "", "", "", "", "", "", "", "", "", "", "", "", "", "", 
  "", 59194., 295.15, "", "", "", 3819.202, "", 557.793, 30.53, "", "", 
  82.502, 2.7, 73.7, 0.704}, {"MHL", "Oceania", "Marshall Islands", 
  "2021-05-25", 4., 0., 0., "", "", 0., 67.574, 0., 0., "", "", 0., "", "", 
  "", "", "", "", "", "", "", "", "", "", "", "", "", "", "", "", "", "", "", 
  "", "", "", "", "", "", "", 59194., 295.15, "", "", "", 3819.202, "", 
  557.793, 30.53, "", "", 82.502, 2.7, 73.7, 0.704}, 
 {"MHL", "Oceania", "Marshall Islands", "2021-05-26", 4., 0., 0., "", "", 0., 
  67.574, 0., 0., "", "", 0., "", "", "", "", "", "", "", "", "", "", "", "", 
  "", "", "", "", "", "", "", "", "", "", "", "", "", "", "", "", 59194., 
  295.15, "", "", "", 3819.202, "", 557.793, 30.53, "", "", 82.502, 2.7, 
  73.7, 0.704}, {"MHL", "Oceania", "Marshall Islands", "2021-05-27", 4., 0., 
  0., "", "", 0., 67.574, 0., 0., "", "", 0., "", "", "", "", "", "", "", "", 
  "", "", "", "", "", "", "", "", "", "", "", "", "", "", "", "", "", "", "", 
  "", 59194., 295.15, "", "", "", 3819.202, "", 557.793, 30.53, "", "", 
  82.502, 2.7, 73.7, 0.704}, {"MHL", "Oceania", "Marshall Islands", 
  "2021-05-28", 4., 0., 0., "", "", 0., 67.574, 0., 0., "", "", 0., "", "", 
  "", "", "", "", "", "", "", "", "", "", "", "", "", "", "", "", "", "", "", 
  "", "", "", "", "", "", "", 59194., 295.15, "", "", "", 3819.202, "", 
  557.793, 30.53, "", "", 82.502, 2.7, 73.7, 0.704}, 
 {"MHL", "Oceania", "Marshall Islands", "2021-05-29", 4., 0., 0., "", "", 0., 
  67.574, 0., 0., "", "", 0., "", "", "", "", "", "", "", "", "", "", "", "", 
  "", "", "", "", "", "", "", "", "", "", "", "", "", "", "", "", 59194., 
  295.15, "", "", "", 3819.202, "", 557.793, 30.53, "", "", 82.502, 2.7, 
  73.7, 0.704}, {"MHL", "Oceania", "Marshall Islands", "2021-05-30", 4., 0., 
  0., "", "", 0., 67.574, 0., 0., "", "", 0., "", "", "", "", "", "", "", "", 
  "", "", "", "", "", "", "", "", "", "", "", "", "", "", "", "", "", "", "", 
  "", 59194., 295.15, "", "", "", 3819.202, "", 557.793, 30.53, "", "", 
  82.502, 2.7, 73.7, 0.704}, {"MHL", "Oceania", "Marshall Islands", 
  "2021-05-31", 4., 0., 0., "", "", 0., 67.574, 0., 0., "", "", 0., "", "", 
  "", "", "", "", "", "", "", "", "", "", "", "", "", "", "", "", "", "", "", 
  "", "", "", "", "", "", "", 59194., 295.15, "", "", "", 3819.202, "", 
  557.793, 30.53, "", "", 82.502, 2.7, 73.7, 0.704}, 
 {"MHL", "Oceania", "Marshall Islands", "2021-06-01", 4., 0., 0., "", "", 0., 
  67.574, 0., 0., "", "", 0., "", "", "", "", "", "", "", "", "", "", "", "", 
  "", "", "", "", "", "", "", "", "", "", "", "", "", "", "", "", 59194., 
  295.15, "", "", "", 3819.202, "", 557.793, 30.53, "", "", 82.502, 2.7, 
  73.7, 0.704}, {"MHL", "Oceania", "Marshall Islands", "2021-06-02", 4., 0., 
  0., "", "", 0., 67.574, 0., 0., "", "", 0., "", "", "", "", "", "", "", "", 
  "", "", "", "", "", "", "", "", "", "", "", "", "", "", "", "", "", "", "", 
  "", 59194., 295.15, "", "", "", 3819.202, "", 557.793, 30.53, "", "", 
  82.502, 2.7, 73.7, 0.704}, {"MHL", "Oceania", "Marshall Islands", 
  "2021-06-03", 4., 0., 0., "", "", 0., 67.574, 0., 0., "", "", 0., "", "", 
  "", "", "", "", "", "", "", "", "", "", "", "", "", "", "", "", "", "", "", 
  "", "", "", "", "", "", "", 59194., 295.15, "", "", "", 3819.202, "", 
  557.793, 30.53, "", "", 82.502, 2.7, 73.7, 0.704}, 
 {"MHL", "Oceania", "Marshall Islands", "2021-06-04", 4., 0., 0., "", "", 0., 
  67.574, 0., 0., "", "", 0., "", "", "", "", "", "", "", "", "", "", "", "", 
  "", "", "", "", "", "", "", "", "", "", "", "", "", "", "", "", 59194., 
  295.15, "", "", "", 3819.202, "", 557.793, 30.53, "", "", 82.502, 2.7, 
  73.7, 0.704}, {"MHL", "Oceania", "Marshall Islands", "2021-06-05", 4., 0., 
  0., "", "", 0., 67.574, 0., 0., "", "", 0., "", "", "", "", "", "", "", "", 
  "", "", "", "", "", "", "", "", "", "", "", "", "", "", "", "", "", "", "", 
  "", 59194., 295.15, "", "", "", 3819.202, "", 557.793, 30.53, "", "", 
  82.502, 2.7, 73.7, 0.704}, {"MHL", "Oceania", "Marshall Islands", 
  "2021-06-06", 4., 0., 0., "", "", 0., 67.574, 0., 0., "", "", 0., "", "", 
  "", "", "", "", "", "", "", "", "", "", "", "", "", "", "", "", "", "", "", 
  "", "", "", "", "", "", "", 59194., 295.15, "", "", "", 3819.202, "", 
  557.793, 30.53, "", "", 82.502, 2.7, 73.7, 0.704}, 
 {"MHL", "Oceania", "Marshall Islands", "2021-06-07", 4., 0., 0., "", "", 0., 
  67.574, 0., 0., "", "", 0., "", "", "", "", "", "", "", "", "", "", "", "", 
  "", "", "", "", "", "", "", "", "", "", "", "", "", "", "", "", 59194., 
  295.15, "", "", "", 3819.202, "", 557.793, 30.53, "", "", 82.502, 2.7, 
  73.7, 0.704}, {"MRT", "Africa", "Mauritania", "2020-03-14", 1., 1., "", "", 
  "", "", 0.215, 0.215, "", "", "", "", "", "", "", "", "", "", "", "", "", 
  "", "", "", "", "", "", "", "", "", "", "", "", "", "", "", "", "", "", 
  16.67, 4.64966*^6, 4.289, 20.3, 3.138, 1.792, 3597.633, 6., 232.347, 2.42, 
  "", "", 15.95, "", 64.92, 0.546}, {"MRT", "Africa", "Mauritania", 
  "2020-03-15", 1., 0., "", "", "", "", 0.215, 0., "", "", "", "", "", "", 
  "", "", "", "", "", "", "", "", "", "", "", "", "", "", "", "", "", "", "", 
  "", "", "", "", "", "", 16.67, 4.64966*^6, 4.289, 20.3, 3.138, 1.792, 
  3597.633, 6., 232.347, 2.42, "", "", 15.95, "", 64.92, 0.546}, 
 {"MRT", "Africa", "Mauritania", "2020-03-16", 1., 0., "", "", "", "", 0.215, 
  0., "", "", "", "", "", "", "", "", "", "", "", "", "", "", "", "", "", "", 
  "", "", "", "", "", "", "", "", "", "", "", "", "", 27.78, 4.64966*^6, 
  4.289, 20.3, 3.138, 1.792, 3597.633, 6., 232.347, 2.42, "", "", 15.95, "", 
  64.92, 0.546}, {"MRT", "Africa", "Mauritania", "2020-03-17", 1., 0., "", 
  "", "", "", 0.215, 0., "", "", "", "", "", "", "", "", "", "", "", "", "", 
  "", "", "", "", "", "", "", "", "", "", "", "", "", "", "", "", "", "", 
  27.78, 4.64966*^6, 4.289, 20.3, 3.138, 1.792, 3597.633, 6., 232.347, 2.42, 
  "", "", 15.95, "", 64.92, 0.546}, {"MRT", "Africa", "Mauritania", 
  "2020-03-18", 1., 0., "", "", "", "", 0.215, 0., "", "", "", "", "", "", 
  "", "", "", "", "", "", "", "", "", "", "", "", "", "", "", "", "", "", "", 
  "", "", "", "", "", "", 27.78, 4.64966*^6, 4.289, 20.3, 3.138, 1.792, 
  3597.633, 6., 232.347, 2.42, "", "", 15.95, "", 64.92, 0.546}, 
 {"MRT", "Africa", "Mauritania", "2020-03-19", 2., 1., 0.286, "", "", 0., 
  0.43, 0.215, 0.061, "", "", 0., "", "", "", "", "", "", "", "", "", "", "", 
  "", "", "", "", "", "", "", "", "", "", "", "", "", "", "", "", 57.41, 
  4.64966*^6, 4.289, 20.3, 3.138, 1.792, 3597.633, 6., 232.347, 2.42, "", "", 
  15.95, "", 64.92, 0.546}, {"MRT", "Africa", "Mauritania", "2020-03-20", 2., 
  0., 0.286, "", "", 0., 0.43, 0., 0.061, "", "", 0., "", "", "", "", "", "", 
  "", "", "", "", "", "", "", "", "", "", "", "", "", "", "", "", "", "", "", 
  "", "", 57.41, 4.64966*^6, 4.289, 20.3, 3.138, 1.792, 3597.633, 6., 
  232.347, 2.42, "", "", 15.95, "", 64.92, 0.546}, 
 {"MRT", "Africa", "Mauritania", "2020-03-21", 2., 0., 0.143, "", "", 0., 
  0.43, 0., 0.031, "", "", 0., "", "", "", "", "", "", "", "", "", "", "", 
  "", "", "", "", "", "", "", "", "", "", "", "", "", "", "", "", 57.41, 
  4.64966*^6, 4.289, 20.3, 3.138, 1.792, 3597.633, 6., 232.347, 2.42, "", "", 
  15.95, "", 64.92, 0.546}, {"MRT", "Africa", "Mauritania", "2020-03-22", 2., 
  0., 0.143, "", "", 0., 0.43, 0., 0.031, "", "", 0., "", "", "", "", "", "", 
  "", "", "", "", "", "", "", "", "", "", "", "", "", "", "", "", "", "", "", 
  "", "", 57.41, 4.64966*^6, 4.289, 20.3, 3.138, 1.792, 3597.633, 6., 
  232.347, 2.42, "", "", 15.95, "", 64.92, 0.546}, 
 {"MRT", "Africa", "Mauritania", "2020-03-23", 2., 0., 0.143, "", "", 0., 
  0.43, 0., 0.031, "", "", 0., "", "", "", "", "", "", "", "", "", "", "", 
  "", "", "", "", "", "", "", "", "", "", "", "", "", "", "", "", 62.96, 
  4.64966*^6, 4.289, 20.3, 3.138, 1.792, 3597.633, 6., 232.347, 2.42, "", "", 
  15.95, "", 64.92, 0.546}, {"MRT", "Africa", "Mauritania", "2020-03-24", 2., 
  0., 0.143, "", "", 0., 0.43, 0., 0.031, "", "", 0., "", "", "", "", "", "", 
  "", "", "", "", "", "", "", "", "", "", "", "", "", "", "", "", "", "", "", 
  "", "", 62.96, 4.64966*^6, 4.289, 20.3, 3.138, 1.792, 3597.633, 6., 
  232.347, 2.42, "", "", 15.95, "", 64.92, 0.546}, 
 {"MRT", "Africa", "Mauritania", "2020-03-25", 2., 0., 0.143, "", "", 0., 
  0.43, 0., 0.031, "", "", 0., "", "", "", "", "", "", "", "", "", "", "", 
  "", "", "", "", "", "", "", "", "", "", "", "", "", "", "", "", 62.96, 
  4.64966*^6, 4.289, 20.3, 3.138, 1.792, 3597.633, 6., 232.347, 2.42, "", "", 
  15.95, "", 64.92, 0.546}, {"MRT", "Africa", "Mauritania", "2020-03-26", 3., 
  1., 0.143, "", "", 0., 0.645, 0.215, 0.031, "", "", 0., "", "", "", "", "", 
  "", "", "", "", "", "", "", "", "", "", "", "", "", "", "", "", "", "", "", 
  "", "", "", 62.96, 4.64966*^6, 4.289, 20.3, 3.138, 1.792, 3597.633, 6., 
  232.347, 2.42, "", "", 15.95, "", 64.92, 0.546}, 
 {"MRT", "Africa", "Mauritania", "2020-03-27", 3., 0., 0.143, "", "", 0., 
  0.645, 0., 0.031, "", "", 0., "", "", "", "", "", "", "", "", "", "", "", 
  "", "", "", "", "", "", "", "", "", "", "", "", "", "", "", "", 66.67, 
  4.64966*^6, 4.289, 20.3, 3.138, 1.792, 3597.633, 6., 232.347, 2.42, "", "", 
  15.95, "", 64.92, 0.546}, {"MRT", "Africa", "Mauritania", "2020-03-28", 5., 
  2., 0.429, "", "", 0., 1.075, 0.43, 0.092, "", "", 0., "", "", "", "", "", 
  "", "", "", "", "", "", "", "", "", "", "", "", "", "", "", "", "", "", "", 
  "", "", "", 66.67, 4.64966*^6, 4.289, 20.3, 3.138, 1.792, 3597.633, 6., 
  232.347, 2.42, "", "", 15.95, "", 64.92, 0.546}, 
 {"MRT", "Africa", "Mauritania", "2020-03-29", 5., 0., 0.429, "", "", 0., 
  1.075, 0., 0.092, "", "", 0., "", "", "", "", "", "", "", "", "", "", "", 
  "", "", "", "", "", "", "", "", "", "", "", "", "", "", "", "", 77.78, 
  4.64966*^6, 4.289, 20.3, 3.138, 1.792, 3597.633, 6., 232.347, 2.42, "", "", 
  15.95, "", 64.92, 0.546}, {"MRT", "Africa", "Mauritania", "2020-03-30", 5., 
  0., 0.429, 1., 1., 0.143, 1.075, 0., 0.092, 0.215, 0.215, 0.031, "", "", 
  "", "", "", "", "", "", "", "", "", "", "", "", "", "", "", "", "", "", "", 
  "", "", "", "", "", "", 77.78, 4.64966*^6, 4.289, 20.3, 3.138, 1.792, 
  3597.633, 6., 232.347, 2.42, "", "", 15.95, "", 64.92, 0.546}, 
 {"MRT", "Africa", "Mauritania", "2020-03-31", 6., 1., 0.571, 1., 0., 0.143, 
  1.29, 0.215, 0.123, 0.215, 0., 0.031, "", "", "", "", "", "", "", "", "", 
  "", "", "", "", "", "", "", "", "", "", "", "", "", "", "", "", "", "", 
  77.78, 4.64966*^6, 4.289, 20.3, 3.138, 1.792, 3597.633, 6., 232.347, 2.42, 
  "", "", 15.95, "", 64.92, 0.546}, {"MRT", "Africa", "Mauritania", 
  "2020-04-01", 6., 0., 0.571, 1., 0., 0.143, 1.29, 0., 0.123, 0.215, 0., 
  0.031, "", "", "", "", "", "", "", "", "", "", 63., 0.014, "", "", "", "", 
  "", "tests performed", "", "", "", "", "", "", "", "", "", 77.78, 
  4.64966*^6, 4.289, 20.3, 3.138, 1.792, 3597.633, 6., 232.347, 2.42, "", "", 
  15.95, "", 64.92, 0.546}, {"MRT", "Africa", "Mauritania", "2020-04-02", 6., 
  0., 0.429, 1., 0., 0.143, 1.29, 0., 0.092, 0.215, 0., 0.031, "", "", "", 
  "", "", "", "", "", "", 4., 67., 0.014, 0.001, "", "", "", "", 
  "tests performed", "", "", "", "", "", "", "", "", "", 77.78, 4.64966*^6, 
  4.289, 20.3, 3.138, 1.792, 3597.633, 6., 232.347, 2.42, "", "", 15.95, "", 
  64.92, 0.546}, {"MRT", "Africa", "Mauritania", "2020-04-03", 6., 0., 0.429, 
  1., 0., 0.143, 1.29, 0., 0.092, 0.215, 0., 0.031, "", "", "", "", "", "", 
  "", "", "", "", "", "", "", "", "", "", "", "tests performed", "", "", "", 
  "", "", "", "", "", "", 77.78, 4.64966*^6, 4.289, 20.3, 3.138, 1.792, 
  3597.633, 6., 232.347, 2.42, "", "", 15.95, "", 64.92, 0.546}, 
 {"MRT", "Africa", "Mauritania", "2020-04-04", 6., 0., 0.143, 1., 0., 0.143, 
  1.29, 0., 0.031, 0.215, 0., 0.031, "", "", "", "", "", "", "", "", "", "", 
  "", "", "", "", "", "", "", "tests performed", "", "", "", "", "", "", "", 
  "", "", 77.78, 4.64966*^6, 4.289, 20.3, 3.138, 1.792, 3597.633, 6., 
  232.347, 2.42, "", "", 15.95, "", 64.92, 0.546}, 
 {"MRT", "Africa", "Mauritania", "2020-04-05", 6., 0., 0.143, 1., 0., 0.143, 
  1.29, 0., 0.031, 0.215, 0., 0.031, "", "", "", "", "", "", "", "", "", "", 
  79., 0.017, "", "", "", "", "", "tests performed", "", "", "", "", "", "", 
  "", "", "", 77.78, 4.64966*^6, 4.289, 20.3, 3.138, 1.792, 3597.633, 6., 
  232.347, 2.42, "", "", 15.95, "", 64.92, 0.546}, 
 {"MRT", "Africa", "Mauritania", "2020-04-06", 6., 0., 0.143, 1., 0., 0., 
  1.29, 0., 0.031, 0.215, 0., 0., "", "", "", "", "", "", "", "", "", "", "", 
  "", "", "", "", "", "", "tests performed", "", "", "", "", "", "", "", "", 
  "", 77.78, 4.64966*^6, 4.289, 20.3, 3.138, 1.792, 3597.633, 6., 232.347, 
  2.42, "", "", 15.95, "", 64.92, 0.546}, {"MRT", "Africa", "Mauritania", 
  "2020-04-07", 6., 0., 0., 1., 0., 0., 1.29, 0., 0., 0.215, 0., 0., "", "", 
  "", "", "", "", "", "", "", "", 114., 0.025, "", "", "", "", "", 
  "tests performed", "", "", "", "", "", "", "", "", "", 77.78, 4.64966*^6, 
  4.289, 20.3, 3.138, 1.792, 3597.633, 6., 232.347, 2.42, "", "", 15.95, "", 
  64.92, 0.546}, {"MRT", "Africa", "Mauritania", "2020-04-08", 6., 0., 0., 
  1., 0., 0., 1.29, 0., 0., 0.215, 0., 0., "", "", "", "", "", "", "", "", 
  "", "", "", "", "", 20., 0.004, "", "", "tests performed", "", "", "", "", 
  "", "", "", "", "", 77.78, 4.64966*^6, 4.289, 20.3, 3.138, 1.792, 3597.633, 
  6., 232.347, 2.42, "", "", 15.95, "", 64.92, 0.546}, 
 {"MRT", "Africa", "Mauritania", "2020-04-09", 7., 1., 0.143, 1., 0., 0., 
  1.505, 0.215, 0.031, 0.215, 0., 0., "", "", "", "", "", "", "", "", "", "", 
  "", "", "", 32., 0.007, "", "", "tests performed", "", "", "", "", "", "", 
  "", "", "", 77.78, 4.64966*^6, 4.289, 20.3, 3.138, 1.792, 3597.633, 6., 
  232.347, 2.42, "", "", 15.95, "", 64.92, 0.546}, 
 {"MRT", "Africa", "Mauritania", "2020-04-10", 7., 0., 0.143, 1., 0., 0., 
  1.505, 0., 0.031, 0.215, 0., 0., "", "", "", "", "", "", "", "", "", "", 
  380., 0.082, "", 44., 0.009, "", "", "tests performed", "", "", "", "", "", 
  "", "", "", "", 77.78, 4.64966*^6, 4.289, 20.3, 3.138, 1.792, 3597.633, 6., 
  232.347, 2.42, "", "", 15.95, "", 64.92, 0.546}, 
 {"MRT", "Africa", "Mauritania", "2020-04-11", 7., 0., 0.143, 1., 0., 0., 
  1.505, 0., 0.031, 0.215, 0., 0., "", "", "", "", "", "", "", "", "", "", 
  "", "", "", 51., 0.011, "", "", "tests performed", "", "", "", "", "", "", 
  "", "", "", 77.78, 4.64966*^6, 4.289, 20.3, 3.138, 1.792, 3597.633, 6., 
  232.347, 2.42, "", "", 15.95, "", 64.92, 0.546}, 
 {"MRT", "Africa", "Mauritania", "2020-04-12", 7., 0., 0.143, 1., 0., 0., 
  1.505, 0., 0.031, 0.215, 0., 0., "", "", "", "", "", "", "", "", "", "", 
  487., 0.105, "", 58., 0.012, "", "", "tests performed", "", "", "", "", "", 
  "", "", "", "", 77.78, 4.64966*^6, 4.289, 20.3, 3.138, 1.792, 3597.633, 6., 
  232.347, 2.42, "", "", 15.95, "", 64.92, 0.546}, 
 {"MRT", "Africa", "Mauritania", "2020-04-13", 7., 0., 0.143, 1., 0., 0., 
  1.505, 0., 0.031, 0.215, 0., 0., "", "", "", "", "", "", "", "", "", 40., 
  527., 0.113, 0.009, 62., 0.013, "", "", "tests performed", "", "", "", "", 
  "", "", "", "", "", 77.78, 4.64966*^6, 4.289, 20.3, 3.138, 1.792, 3597.633, 
  6., 232.347, 2.42, "", "", 15.95, "", 64.92, 0.546}, 
 {"MRT", "Africa", "Mauritania", "2020-04-14", 7., 0., 0.143, 1., 0., 0., 
  1.505, 0., 0.031, 0.215, 0., 0., "", "", "", "", "", "", "", "", "", 67., 
  594., 0.128, 0.014, 69., 0.015, "", "", "tests performed", "", "", "", "", 
  "", "", "", "", "", 77.78, 4.64966*^6, 4.289, 20.3, 3.138, 1.792, 3597.633, 
  6., 232.347, 2.42, "", "", 15.95, "", 64.92, 0.546}, 
 {"MRT", "Africa", "Mauritania", "2020-04-15", 7., 0., 0.143, 1., 0., 0., 
  1.505, 0., 0.031, 0.215, 0., 0., "", "", "", "", "", "", "", "", "", 119., 
  713., 0.153, 0.026, 73., 0.016, "", "", "tests performed", "", "", "", "", 
  "", "", "", "", "", 77.78, 4.64966*^6, 4.289, 20.3, 3.138, 1.792, 3597.633, 
  6., 232.347, 2.42, "", "", 15.95, "", 64.92, 0.546}, 
 {"MRT", "Africa", "Mauritania", "2020-04-16", 7., 0., 0., 1., 0., 0., 1.505, 
  0., 0., 0.215, 0., 0., "", "", "", "", "", "", "", "", "", "", "", "", "", 
  66., 0.014, "", "", "tests performed", "", "", "", "", "", "", "", "", "", 
  77.78, 4.64966*^6, 4.289, 20.3, 3.138, 1.792, 3597.633, 6., 232.347, 2.42, 
  "", "", 15.95, "", 64.92, 0.546}, {"MRT", "Africa", "Mauritania", 
  "2020-04-17", 7., 0., 0., 1., 0., 0., 1.505, 0., 0., 0.215, 0., 0., "", "", 
  "", "", "", "", "", "", "", "", "", "", "", 59., 0.013, "", "", 
  "tests performed", "", "", "", "", "", "", "", "", "", 77.78, 4.64966*^6, 
  4.289, 20.3, 3.138, 1.792, 3597.633, 6., 232.347, 2.42, "", "", 15.95, "", 
  64.92, 0.546}, {"MRT", "Africa", "Mauritania", "2020-04-18", 7., 0., 0., 
  1., 0., 0., 1.505, 0., 0., 0.215, 0., 0., "", "", "", "", "", "", "", "", 
  "", "", "", "", "", 57., 0.012, "", "", "tests performed", "", "", "", "", 
  "", "", "", "", "", 77.78, 4.64966*^6, 4.289, 20.3, 3.138, 1.792, 3597.633, 
  6., 232.347, 2.42, "", "", 15.95, "", 64.92, 0.546}, 
 {"MRT", "Africa", "Mauritania", "2020-04-19", 7., 0., 0., 1., 0., 0., 1.505, 
  0., 0., 0.215, 0., 0., "", "", "", "", "", "", "", "", "", "", "", "", "", 
  55., 0.012, "", "", "tests performed", "", "", "", "", "", "", "", "", "", 
  77.78, 4.64966*^6, 4.289, 20.3, 3.138, 1.792, 3597.633, 6., 232.347, 2.42, 
  "", "", 15.95, "", 64.92, 0.546}, {"MRT", "Africa", "Mauritania", 
  "2020-04-20", 7., 0., 0., 1., 0., 0., 1.505, 0., 0., 0.215, 0., 0., "", "", 
  "", "", "", "", "", "", "", "", "", "", "", 55., 0.012, "", "", 
  "tests performed", "", "", "", "", "", "", "", "", "", 77.78, 4.64966*^6, 
  4.289, 20.3, 3.138, 1.792, 3597.633, 6., 232.347, 2.42, "", "", 15.95, "", 
  64.92, 0.546}, {"MRT", "Africa", "Mauritania", "2020-04-21", 7., 0., 0., 
  1., 0., 0., 1.505, 0., 0., 0.215, 0., 0., "", "", "", "", "", "", "", "", 
  "", "", "", "", "", 51., 0.011, "", "", "tests performed", "", "", "", "", 
  "", "", "", "", "", 77.78, 4.64966*^6, 4.289, 20.3, 3.138, 1.792, 3597.633, 
  6., 232.347, 2.42, "", "", 15.95, "", 64.92, 0.546}, 
 {"MRT", "Africa", "Mauritania", "2020-04-22", 7., 0., 0., 1., 0., 0., 1.505, 
  0., 0., 0.215, 0., 0., "", "", "", "", "", "", "", "", "", "", 988., 0.212, 
  "", 39., 0.008, "", "", "tests performed", "", "", "", "", "", "", "", "", 
  "", 77.78, 4.64966*^6, 4.289, 20.3, 3.138, 1.792, 3597.633, 6., 232.347, 
  2.42, "", "", 15.95, "", 64.92, 0.546}, {"MRT", "Africa", "Mauritania", 
  "2020-04-23", 7., 0., 0., 1., 0., 0., 1.505, 0., 0., 0.215, 0., 0., "", "", 
  "", "", "", "", "", "", "", 44., 1032., 0.222, 0.009, 40., 0.009, "", "", 
  "tests performed", "", "", "", "", "", "", "", "", "", 77.78, 4.64966*^6, 
  4.289, 20.3, 3.138, 1.792, 3597.633, 6., 232.347, 2.42, "", "", 15.95, "", 
  64.92, 0.546}, {"MRT", "Africa", "Mauritania", "2020-04-24", 7., 0., 0., 
  1., 0., 0., 1.505, 0., 0., 0.215, 0., 0., "", "", "", "", "", "", "", "", 
  "", 177., 1209., 0.26, 0.038, 60., 0.013, "", "", "tests performed", "", 
  "", "", "", "", "", "", "", "", 77.78, 4.64966*^6, 4.289, 20.3, 3.138, 
  1.792, 3597.633, 6., 232.347, 2.42, "", "", 15.95, "", 64.92, 0.546}, 
 {"MRT", "Africa", "Mauritania", "2020-04-25", 7., 0., 0., 1., 0., 0., 1.505, 
  0., 0., 0.215, 0., 0., "", "", "", "", "", "", "", "", "", 93., 1302., 
  0.28, 0.02, 67., 0.014, "", "", "tests performed", "", "", "", "", "", "", 
  "", "", "", 77.78, 4.64966*^6, 4.289, 20.3, 3.138, 1.792, 3597.633, 6., 
  232.347, 2.42, "", "", 15.95, "", 64.92, 0.546}, 
 {"MRT", "Africa", "Mauritania", "2020-04-26", 7., 0., 0., 1., 0., 0., 1.505, 
  0., 0., 0.215, 0., 0., "", "", "", "", "", "", "", "", "", "", "", "", "", 
  80., 0.017, "", "", "tests performed", "", "", "", "", "", "", "", "", "", 
  77.78, 4.64966*^6, 4.289, 20.3, 3.138, 1.792, 3597.633, 6., 232.347, 2.42, 
  "", "", 15.95, "", 64.92, 0.546}, {"MRT", "Africa", "Mauritania", 
  "2020-04-27", 7., 0., 0., 1., 0., 0., 1.505, 0., 0., 0.215, 0., 0., "", "", 
  "", "", "", "", "", "", "", "", 1560., 0.336, "", 93., 0.02, "", "", 
  "tests performed", "", "", "", "", "", "", "", "", "", 77.78, 4.64966*^6, 
  4.289, 20.3, 3.138, 1.792, 3597.633, 6., 232.347, 2.42, "", "", 15.95, "", 
  64.92, 0.546}, {"MRT", "Africa", "Mauritania", "2020-04-28", 7., 0., 0., 
  1., 0., 0., 1.505, 0., 0., 0.215, 0., 0., "", "", "", "", "", "", "", "", 
  "", 55., 1615., 0.347, 0.012, 95., 0.02, "", "", "tests performed", "", "", 
  "", "", "", "", "", "", "", 77.78, 4.64966*^6, 4.289, 20.3, 3.138, 1.792, 
  3597.633, 6., 232.347, 2.42, "", "", 15.95, "", 64.92, 0.546}, 
 {"MRT", "Africa", "Mauritania", "2020-04-29", 8., 1., 0.143, 1., 0., 0., 
  1.721, 0.215, 0.031, 0.215, 0., 0., "", "", "", "", "", "", "", "", "", 1., 
  1616., 0.348, 0., 90., 0.019, "", "", "tests performed", "", "", "", "", 
  "", "", "", "", "", 77.78, 4.64966*^6, 4.289, 20.3, 3.138, 1.792, 3597.633, 
  6., 232.347, 2.42, "", "", 15.95, "", 64.92, 0.546}, 
 {"MRT", "Africa", "Mauritania", "2020-04-30", 8., 0., 0.143, 1., 0., 0., 
  1.721, 0., 0.031, 0.215, 0., 0., "", "", "", "", "", "", "", "", "", 77., 
  1693., 0.364, 0.017, 94., 0.02, "", "", "tests performed", "", "", "", "", 
  "", "", "", "", "", 77.78, 4.64966*^6, 4.289, 20.3, 3.138, 1.792, 3597.633, 
  6., 232.347, 2.42, "", "", 15.95, "", 64.92, 0.546}, 
 {"MRT", "Africa", "Mauritania", "2020-05-01", 8., 0., 0.143, 1., 0., 0., 
  1.721, 0., 0.031, 0.215, 0., 0., "", "", "", "", "", "", "", "", "", "", 
  "", "", "", 71., 0.015, "", "", "tests performed", "", "", "", "", "", "", 
  "", "", "", 77.78, 4.64966*^6, 4.289, 20.3, 3.138, 1.792, 3597.633, 6., 
  232.347, 2.42, "", "", 15.95, "", 64.92, 0.546}, 
 {"MRT", "Africa", "Mauritania", "2020-05-02", 8., 0., 0.143, 1., 0., 0., 
  1.721, 0., 0.031, 0.215, 0., 0., "", "", "", "", "", "", "", "", "", "", 
  1720., 0.37, "", 60., 0.013, "", "", "tests performed", "", "", "", "", "", 
  "", "", "", "", 77.78, 4.64966*^6, 4.289, 20.3, 3.138, 1.792, 3597.633, 6., 
  232.347, 2.42, "", "", 15.95, "", 64.92, 0.546}, 
 {"MRT", "Africa", "Mauritania", "2020-05-03", 8., 0., 0.143, 1., 0., 0., 
  1.721, 0., 0.031, 0.215, 0., 0., "", "", "", "", "", "", "", "", "", 28., 
  1748., 0.376, 0.006, 45., 0.01, "", "", "tests performed", "", "", "", "", 
  "", "", "", "", "", 77.78, 4.64966*^6, 4.289, 20.3, 3.138, 1.792, 3597.633, 
  6., 232.347, 2.42, "", "", 15.95, "", 64.92, 0.546}, 
 {"MRT", "Africa", "Mauritania", "2020-05-04", 8., 0., 0.143, 1., 0., 0., 
  1.721, 0., 0.031, 0.215, 0., 0., "", "", "", "", "", "", "", "", "", 11., 
  1759., 0.378, 0.002, 28., 0.006, "", "", "tests performed", "", "", "", "", 
  "", "", "", "", "", 77.78, 4.64966*^6, 4.289, 20.3, 3.138, 1.792, 3597.633, 
  6., 232.347, 2.42, "", "", 15.95, "", 64.92, 0.546}, 
 {"MRT", "Africa", "Mauritania", "2020-05-05", 8., 0., 0.143, 1., 0., 0., 
  1.721, 0., 0.031, 0.215, 0., 0., "", "", "", "", "", "", "", "", "", 83., 
  1842., 0.396, 0.018, 32., 0.007, "", "", "tests performed", "", "", "", "", 
  "", "", "", "", "", 77.78, 4.64966*^6, 4.289, 20.3, 3.138, 1.792, 3597.633, 
  6., 232.347, 2.42, "", "", 15.95, "", 64.92, 0.546}, 
 {"MRT", "Africa", "Mauritania", "2020-05-06", 8., 0., 0., 1., 0., 0., 1.721, 
  0., 0., 0.215, 0., 0., "", "", "", "", "", "", "", "", "", "", "", "", "", 
  37., 0.008, "", "", "tests performed", "", "", "", "", "", "", "", "", "", 
  77.78, 4.64966*^6, 4.289, 20.3, 3.138, 1.792, 3597.633, 6., 232.347, 2.42, 
  "", "", 15.95, "", 64.92, 0.546}, {"MRT", "Africa", "Mauritania", 
  "2020-05-07", 8., 0., 0., 1., 0., 0., 1.721, 0., 0., 0.215, 0., 0., "", "", 
  "", "", "", "", "", "", "", "", 1903., 0.409, "", 30., 0.006, "", "", 
  "tests performed", "", "", "", "", "", "", "", "", "", 77.78, 4.64966*^6, 
  4.289, 20.3, 3.138, 1.792, 3597.633, 6., 232.347, 2.42, "", "", 15.95, "", 
  64.92, 0.546}, {"MRT", "Africa", "Mauritania", "2020-05-08", 8., 0., 0., 
  1., 0., 0., 1.721, 0., 0., 0.215, 0., 0., "", "", "", "", "", "", "", "", 
  "", "", "", "", "", 32., 0.007, "", "", "tests performed", "", "", "", "", 
  "", "", "", "", "", 77.78, 4.64966*^6, 4.289, 20.3, 3.138, 1.792, 3597.633, 
  6., 232.347, 2.42, "", "", 15.95, "", 64.92, 0.546}, 
 {"MRT", "Africa", "Mauritania", "2020-05-09", 8., 0., 0., 1., 0., 0., 1.721, 
  0., 0., 0.215, 0., 0., "", "", "", "", "", "", "", "", "", "", 1954., 0.42, 
  "", 33., 0.007, "", "", "tests performed", "", "", "", "", "", "", "", "", 
  "", 77.78, 4.64966*^6, 4.289, 20.3, 3.138, 1.792, 3597.633, 6., 232.347, 
  2.42, "", "", 15.95, "", 64.92, 0.546}, {"MRT", "Africa", "Mauritania", 
  "2020-05-10", 8., 0., 0., 1., 0., 0., 1.721, 0., 0., 0.215, 0., 0., "", "", 
  "", "", "", "", "", "", "", 55., 2009., 0.432, 0.012, 37., 0.008, "", "", 
  "tests performed", "", "", "", "", "", "", "", "", "", 77.78, 4.64966*^6, 
  4.289, 20.3, 3.138, 1.792, 3597.633, 6., 232.347, 2.42, "", "", 15.95, "", 
  64.92, 0.546}, {"MRT", "Africa", "Mauritania", "2020-05-11", 8., 0., 0., 
  1., 0., 0., 1.721, 0., 0., 0.215, 0., 0., "", "", "", "", "", "", "", "", 
  "", 6., 2015., 0.433, 0.001, 37., 0.008, "", "", "tests performed", "", "", 
  "", "", "", "", "", "", "", 77.78, 4.64966*^6, 4.289, 20.3, 3.138, 1.792, 
  3597.633, 6., 232.347, 2.42, "", "", 15.95, "", 64.92, 0.546}, 
 {"MRT", "Africa", "Mauritania", "2020-05-12", 9., 1., 0.143, 1., 0., 0., 
  1.936, 0.215, 0.031, 0.215, 0., 0., "", "", "", "", "", "", "", "", "", 
  12., 2027., 0.436, 0.003, 26., 0.006, "", "", "tests performed", "", "", 
  "", "", "", "", "", "", "", 77.78, 4.64966*^6, 4.289, 20.3, 3.138, 1.792, 
  3597.633, 6., 232.347, 2.42, "", "", 15.95, "", 64.92, 0.546}, 
 {"MRT", "Africa", "Mauritania", "2020-05-13", 15., 6., 1., 2., 1., 0.143, 
  3.226, 1.29, 0.215, 0.43, 0.215, 0.031, "", "", "", "", "", "", "", "", "", 
  5., 2032., 0.437, 0.001, 23., 0.005, "", "", "tests performed", "", "", "", 
  "", "", "", "", "", "", 77.78, 4.64966*^6, 4.289, 20.3, 3.138, 1.792, 
  3597.633, 6., 232.347, 2.42, "", "", 15.95, "", 64.92, 0.546}, 
 {"MRT", "Africa", "Mauritania", "2020-05-14", 20., 5., 1.714, 2., 0., 0.143, 
  4.301, 1.075, 0.369, 0.43, 0., 0.031, "", "", "", "", "", "", "", "", "", 
  "", "", "", "", 32., 0.007, "", "", "tests performed", "", "", "", "", "", 
  "", "", "", "", 77.78, 4.64966*^6, 4.289, 20.3, 3.138, 1.792, 3597.633, 6., 
  232.347, 2.42, "", "", 15.95, "", 64.92, 0.546}, 
 {"MRT", "Africa", "Mauritania", "2020-05-15", 29., 9., 3., 3., 1., 0.286, 
  6.237, 1.936, 0.645, 0.645, 0.215, 0.061, "", "", "", "", "", "", "", "", 
  "", "", 2217., 0.477, "", 41., 0.009, "", "", "tests performed", "", "", 
  "", "", "", "", "", "", "", 77.78, 4.64966*^6, 4.289, 20.3, 3.138, 1.792, 
  3597.633, 6., 232.347, 2.42, "", "", 15.95, "", 64.92, 0.546}, 
 {"MRT", "Africa", "Mauritania", "2020-05-16", 40., 11., 4.571, 4., 1., 
  0.429, 8.603, 2.366, 0.983, 0.86, 0.215, 0.092, "", "", "", "", "", "", "", 
  "", "", 72., 2289., 0.492, 0.015, 48., 0.01, "", "", "tests performed", "", 
  "", "", "", "", "", "", "", "", 77.78, 4.64966*^6, 4.289, 20.3, 3.138, 
  1.792, 3597.633, 6., 232.347, 2.42, "", "", 15.95, "", 64.92, 0.546}, 
 {"MRT", "Africa", "Mauritania", "2020-05-17", 62., 22., 7.714, 4., 0., 
  0.429, 13.334, 4.732, 1.659, 0.86, 0., 0.092, "", "", "", "", "", "", "", 
  "", "", 294., 2583., 0.556, 0.063, 82., 0.018, "", "", "tests performed", 
  "", "", "", "", "", "", "", "", "", 77.78, 4.64966*^6, 4.289, 20.3, 3.138, 
  1.792, 3597.633, 6., 232.347, 2.42, "", "", 15.95, "", 64.92, 0.546}, 
 {"MRT", "Africa", "Mauritania", "2020-05-18", 81., 19., 10.429, 4., 0., 
  0.429, 17.421, 4.086, 2.243, 0.86, 0., 0.092, "", "", "", "", "", "", "", 
  "", "", 145., 2728., 0.587, 0.031, 102., 0.022, "", "", "tests performed", 
  "", "", "", "", "", "", "", "", "", 77.78, 4.64966*^6, 4.289, 20.3, 3.138, 
  1.792, 3597.633, 6., 232.347, 2.42, "", "", 15.95, "", 64.92, 0.546}, 
 {"MRT", "Africa", "Mauritania", "2020-05-19", 131., 50., 17.429, 4., 0., 
  0.429, 28.174, 10.753, 3.748, 0.86, 0., 0.092, "", "", "", "", "", "", "", 
  "", "", 170., 2898., 0.623, 0.037, 124., 0.027, "", "", "tests performed", 
  "", "", "", "", "", "", "", "", "", 77.78, 4.64966*^6, 4.289, 20.3, 3.138, 
  1.792, 3597.633, 6., 232.347, 2.42, "", "", 15.95, "", 64.92, 0.546}, 
 {"MRT", "Africa", "Mauritania", "2020-05-20", 141., 10., 18., 4., 0., 0.286, 
  30.325, 2.151, 3.871, 0.86, 0., 0.061, 1.28, "", "", "", "", "", "", "", 
  "", "", "", "", "", 190., 0.041, "", "", "tests performed", "", "", "", "", 
  "", "", "", "", "", 77.78, 4.64966*^6, 4.289, 20.3, 3.138, 1.792, 3597.633, 
  6., 232.347, 2.42, "", "", 15.95, "", 64.92, 0.546}, 
 {"MRT", "Africa", "Mauritania", "2020-05-21", 173., 32., 21.857, 5., 1., 
  0.429, 37.207, 6.882, 4.701, 1.075, 0.215, 0.092, 1.29, "", "", "", "", "", 
  "", "", "", "", 3825., 0.823, "", 243., 0.052, "", "", "tests performed", 
  "", "", "", "", "", "", "", "", "", 77.78, 4.64966*^6, 4.289, 20.3, 3.138, 
  1.792, 3597.633, 6., 232.347, 2.42, "", "", 15.95, "", 64.92, 0.546}, 
 {"MRT", "Africa", "Mauritania", "2020-05-22", 200., 27., 24.429, 6., 1., 
  0.429, 43.014, 5.807, 5.254, 1.29, 0.215, 0.092, 1.3, "", "", "", "", "", 
  "", "", "", "", "", "", "", 294., 0.063, "", "", "tests performed", "", "", 
  "", "", "", "", "", "", "", 77.78, 4.64966*^6, 4.289, 20.3, 3.138, 1.792, 
  3597.633, 6., 232.347, 2.42, "", "", 15.95, "", 64.92, 0.546}, 
 {"MRT", "Africa", "Mauritania", "2020-05-23", 227., 27., 26.714, 6., 0., 
  0.286, 48.821, 5.807, 5.745, 1.29, 0., 0.061, 1.32, "", "", "", "", "", "", 
  "", "", "", 4723., 1.016, "", 348., 0.075, "", "", "tests performed", "", 
  "", "", "", "", "", "", "", "", 77.78, 4.64966*^6, 4.289, 20.3, 3.138, 
  1.792, 3597.633, 6., 232.347, 2.42, "", "", 15.95, "", 64.92, 0.546}, 
 {"MRT", "Africa", "Mauritania", "2020-05-24", 237., 10., 25., 6., 0., 0.286, 
  50.971, 2.151, 5.377, 1.29, 0., 0.061, 1.34, "", "", "", "", "", "", "", 
  "", 163., 4886., 1.051, 0.035, 329., 0.071, "", "", "tests performed", "", 
  "", "", "", "", "", "", "", "", 77.78, 4.64966*^6, 4.289, 20.3, 3.138, 
  1.792, 3597.633, 6., 232.347, 2.42, "", "", 15.95, "", 64.92, 0.546}, 
 {"MRT", "Africa", "Mauritania", "2020-05-25", 262., 25., 25.857, 9., 3., 
  0.714, 56.348, 5.377, 5.561, 1.936, 0.645, 0.154, 1.37, "", "", "", "", "", 
  "", "", "", 618., 5504., 1.184, 0.133, 397., 0.085, "", "", 
  "tests performed", "", "", "", "", "", "", "", "", "", 77.78, 4.64966*^6, 
  4.289, 20.3, 3.138, 1.792, 3597.633, 6., 232.347, 2.42, "", "", 15.95, "", 
  64.92, 0.546}, {"MRT", "Africa", "Mauritania", "2020-05-26", 268., 6., 
  19.571, 13., 4., 1.286, 57.639, 1.29, 4.209, 2.796, 0.86, 0.277, 1.42, "", 
  "", "", "", "", "", "", "", "", "", "", "", 432., 0.093, "", "", 
  "tests performed", "", "", "", "", "", "", "", "", "", 77.78, 4.64966*^6, 
  4.289, 20.3, 3.138, 1.792, 3597.633, 6., 232.347, 2.42, "", "", 15.95, "", 
  64.92, 0.546}, {"MRT", "Africa", "Mauritania", "2020-05-27", 292., 24., 
  21.571, 16., 3., 1.714, 62.8, 5.162, 4.639, 3.441, 0.645, 0.369, 1.49, "", 
  "", "", "", "", "", "", "", "", 6335., 1.362, "", 425., 0.091, "", "", 
  "tests performed", "", "", "", "", "", "", "", "", "", 77.78, 4.64966*^6, 
  4.289, 20.3, 3.138, 1.792, 3597.633, 6., 232.347, 2.42, "", "", 15.95, "", 
  64.92, 0.546}, {"MRT", "Africa", "Mauritania", "2020-05-28", 346., 54., 
  24.714, 19., 3., 2., 74.414, 11.614, 5.315, 4.086, 0.645, 0.43, 1.57, "", 
  "", "", "", "", "", "", "", 287., 6622., 1.424, 0.062, 400., 0.086, "", "", 
  "tests performed", "", "", "", "", "", "", "", "", "", 77.78, 4.64966*^6, 
  4.289, 20.3, 3.138, 1.792, 3597.633, 6., 232.347, 2.42, "", "", 15.95, "", 
  64.92, 0.546}, {"MRT", "Africa", "Mauritania", "2020-05-29", 423., 77., 
  31.857, 20., 1., 2., 90.974, 16.56, 6.851, 4.301, 0.215, 0.43, 1.62, "", 
  "", "", "", "", "", "", "", 1032., 7654., 1.646, 0.222, 483., 0.104, "", 
  "", "tests performed", "", "", "", "", "", "", "", "", "", 77.78, 
  4.64966*^6, 4.289, 20.3, 3.138, 1.792, 3597.633, 6., 232.347, 2.42, "", "", 
  15.95, "", 64.92, 0.546}, {"MRT", "Africa", "Mauritania", "2020-05-30", 
  483., 60., 36.571, 20., 0., 2., 103.879, 12.904, 7.865, 4.301, 0., 0.43, 
  1.62, "", "", "", "", "", "", "", "", "", "", "", "", 486., 0.105, "", "", 
  "tests performed", "", "", "", "", "", "", "", "", "", 77.78, 4.64966*^6, 
  4.289, 20.3, 3.138, 1.792, 3597.633, 6., 232.347, 2.42, "", "", 15.95, "", 
  64.92, 0.546}, {"MRT", "Africa", "Mauritania", "2020-05-31", 530., 47., 
  41.857, 23., 3., 2.429, 113.987, 10.108, 9.002, 4.947, 0.645, 0.522, 1.61, 
  "", "", "", "", "", "", "", "", "", "", "", "", 530., 0.114, "", "", 
  "tests performed", "", "", "", "", "", "", "", "", "", 77.78, 4.64966*^6, 
  4.289, 20.3, 3.138, 1.792, 3597.633, 6., 232.347, 2.42, "", "", 15.95, "", 
  64.92, 0.546}, {"MRT", "Africa", "Mauritania", "2020-06-01", 588., 58., 
  46.571, 23., 0., 2., 126.461, 12.474, 10.016, 4.947, 0., 0.43, 1.6, "", "", 
  "", "", "", "", "", "", "", "", "", "", 509., 0.109, "", "", 
  "tests performed", "", "", "", "", "", "", "", "", "", 77.78, 4.64966*^6, 
  4.289, 20.3, 3.138, 1.792, 3597.633, 6., 232.347, 2.42, "", "", 15.95, "", 
  64.92, 0.546}, {"MRT", "Africa", "Mauritania", "2020-06-02", 668., 80., 
  57.143, 31., 8., 2.571, 143.666, 17.206, 12.29, 6.667, 1.721, 0.553, 1.58, 
  "", "", "", "", "", "", "", "", "", 9536., 2.051, "", 517., 0.111, "", "", 
  "tests performed", "", "", "", "", "", "", "", "", "", 77.78, 4.64966*^6, 
  4.289, 20.3, 3.138, 1.792, 3597.633, 6., 232.347, 2.42, "", "", 15.95, "", 
  64.92, 0.546}, {"MRT", "Africa", "Mauritania", "2020-06-03", 745., 77., 
  64.714, 34., 3., 2.571, 160.227, 16.56, 13.918, 7.312, 0.645, 0.553, 1.54, 
  "", "", "", "", "", "", "", "", "", "", "", "", 500., 0.108, "", "", 
  "tests performed", "", "", "", "", "", "", "", "", "", 77.78, 4.64966*^6, 
  4.289, 20.3, 3.138, 1.792, 3597.633, 6., 232.347, 2.42, "", "", 15.95, "", 
  64.92, 0.546}, {"MRT", "Africa", "Mauritania", "2020-06-04", 784., 39., 
  62.571, 39., 5., 2.857, 168.614, 8.388, 13.457, 8.388, 1.075, 0.614, 1.5, 
  "", "", "", "", "", "", "", "", "", "", "", "", 501., 0.108, "", "", 
  "tests performed", "", "", "", "", "", "", "", "", "", 77.78, 4.64966*^6, 
  4.289, 20.3, 3.138, 1.792, 3597.633, 6., 232.347, 2.42, "", "", 15.95, "", 
  64.92, 0.546}, {"MRT", "Africa", "Mauritania", "2020-06-05", 883., 99., 
  65.714, 43., 4., 3.286, 189.906, 21.292, 14.133, 9.248, 0.86, 0.707, 1.49, 
  "", "", "", "", "", "", "", "", "", 10427., 2.243, "", 396., 0.085, "", "", 
  "tests performed", "", "", "", "", "", "", "", "", "", 77.78, 4.64966*^6, 
  4.289, 20.3, 3.138, 1.792, 3597.633, 6., 232.347, 2.42, "", "", 15.95, "", 
  64.92, 0.546}, {"MRT", "Africa", "Mauritania", "2020-06-06", 947., 64., 
  66.286, 49., 6., 4.143, 203.671, 13.764, 14.256, 10.538, 1.29, 0.891, 1.49, 
  "", "", "", "", "", "", "", "", "", "", "", "", 398., 0.086, "", "", 
  "tests performed", "", "", "", "", "", "", "", "", "", 77.78, 4.64966*^6, 
  4.289, 20.3, 3.138, 1.792, 3597.633, 6., 232.347, 2.42, "", "", 15.95, "", 
  64.92, 0.546}, {"MRT", "Africa", "Mauritania", "2020-06-07", 1049., 102., 
  74.143, 55., 6., 4.571, 225.608, 21.937, 15.946, 11.829, 1.29, 0.983, 1.49, 
  "", "", "", "", "", "", "", "", "", "", "", "", 399., 0.086, "", "", 
  "tests performed", "", "", "", "", "", "", "", "", "", 77.78, 4.64966*^6, 
  4.289, 20.3, 3.138, 1.792, 3597.633, 6., 232.347, 2.42, "", "", 15.95, "", 
  64.92, 0.546}, {"MRT", "Africa", "Mauritania", "2020-06-08", 1104., 55., 
  73.714, 59., 4., 5.143, 237.437, 11.829, 15.854, 12.689, 0.86, 1.106, 1.47, 
  "", "", "", "", "", "", "", "", "", "", "", "", 401., 0.086, "", "", 
  "tests performed", "", "", "", "", "", "", "", "", "", 77.78, 4.64966*^6, 
  4.289, 20.3, 3.138, 1.792, 3597.633, 6., 232.347, 2.42, "", "", 15.95, "", 
  64.92, 0.546}, {"MRT", "Africa", "Mauritania", "2020-06-09", 1162., 58., 
  70.571, 61., 2., 4.286, 249.911, 12.474, 15.178, 13.119, 0.43, 0.922, 1.47, 
  "", "", "", "", "", "", "", "", "", 12353., 2.657, "", 402., 0.086, "", "", 
  "tests performed", "", "", "", "", "", "", "", "", "", 77.78, 4.64966*^6, 
  4.289, 20.3, 3.138, 1.792, 3597.633, 6., 232.347, 2.42, "", "", 15.95, "", 
  64.92, 0.546}, {"MRT", "Africa", "Mauritania", "2020-06-10", 1283., 121., 
  76.857, 71., 10., 5.286, 275.934, 26.023, 16.53, 15.27, 2.151, 1.137, 1.48, 
  "", "", "", "", "", "", "", "", 498., 12851., 2.764, 0.107, 431., 0.093, 
  "", "", "tests performed", "", "", "", "", "", "", "", "", "", 77.78, 
  4.64966*^6, 4.289, 20.3, 3.138, 1.792, 3597.633, 6., 232.347, 2.42, "", "", 
  15.95, "", 64.92, 0.546}, {"MRT", "Africa", "Mauritania", "2020-06-11", 
  1439., 156., 93.571, 74., 3., 5., 309.485, 33.551, 20.124, 15.915, 0.645, 
  1.075, 1.48, "", "", "", "", "", "", "", "", 991., 13842., 2.977, 0.213, 
  530., 0.114, "", "", "tests performed", "", "", "", "", "", "", "", "", "", 
  77.78, 4.64966*^6, 4.289, 20.3, 3.138, 1.792, 3597.633, 6., 232.347, 2.42, 
  "", "", 15.95, "", 64.92, 0.546}, {"MRT", "Africa", "Mauritania", 
  "2020-06-12", 1572., 133., 98.429, 81., 7., 5.429, 338.089, 28.604, 21.169, 
  17.421, 1.505, 1.168, 1.45, "", "", "", "", "", "", "", "", "", "", "", "", 
  622., 0.134, "", "", "tests performed", "", "", "", "", "", "", "", "", "", 
  77.78, 4.64966*^6, 4.289, 20.3, 3.138, 1.792, 3597.633, 6., 232.347, 2.42, 
  "", "", 15.95, "", 64.92, 0.546}, {"MRT", "Africa", "Mauritania", 
  "2020-06-13", 1682., 110., 105., 83., 2., 4.857, 361.747, 23.658, 22.582, 
  17.851, 0.43, 1.045, 1.43, "", "", "", "", "", "", "", "", "", "", "", "", 
  687., 0.148, "", "", "tests performed", "", "", "", "", "", "", "", "", "", 
  77.78, 4.64966*^6, 4.289, 20.3, 3.138, 1.792, 3597.633, 6., 232.347, 2.42, 
  "", "", 15.95, "", 64.92, 0.546}, {"MRT", "Africa", "Mauritania", 
  "2020-06-14", 1783., 101., 104.857, 87., 4., 4.571, 383.469, 21.722, 
  22.552, 18.711, 0.86, 0.983, 1.42, "", "", "", "", "", "", "", "", "", 
  16651., 3.581, "", 752., 0.162, "", "", "tests performed", "", "", "", "", 
  "", "", "", "", "", 77.78, 4.64966*^6, 4.289, 20.3, 3.138, 1.792, 3597.633, 
  6., 232.347, 2.42, "", "", 15.95, "", 64.92, 0.546}, 
 {"MRT", "Africa", "Mauritania", "2020-06-15", 1887., 104., 111.857, 91., 4., 
  4.571, 405.836, 22.367, 24.057, 19.571, 0.86, 0.983, 1.41, "", "", "", "", 
  "", "", "", "", 631., 17282., 3.717, 0.136, 773., 0.166, "", "", 
  "tests performed", "", "", "", "", "", "", "", "", "", 77.78, 4.64966*^6, 
  4.289, 20.3, 3.138, 1.792, 3597.633, 6., 232.347, 2.42, "", "", 15.95, "", 
  64.92, 0.546}, {"MRT", "Africa", "Mauritania", "2020-06-16", 2057., 170., 
  127.857, 93., 2., 4.571, 442.398, 36.562, 27.498, 20.001, 0.43, 0.983, 
  1.41, "", "", "", "", "", "", "", "", 1068., 18350., 3.947, 0.23, 857., 
  0.184, "", "", "tests performed", "", "", "", "", "", "", "", "", "", 
  77.78, 4.64966*^6, 4.289, 20.3, 3.138, 1.792, 3597.633, 6., 232.347, 2.42, 
  "", "", 15.95, "", 64.92, 0.546}, {"MRT", "Africa", "Mauritania", 
  "2020-06-17", 2223., 166., 134.286, 95., 2., 3.429, 478.099, 35.702, 
  28.881, 20.432, 0.43, 0.737, 1.39, "", "", "", "", "", "", "", "", "", "", 
  "", "", 1074., 0.231, "", "", "tests performed", "", "", "", "", "", "", 
  "", "", "", 77.78, 4.64966*^6, 4.289, 20.3, 3.138, 1.792, 3597.633, 6., 
  232.347, 2.42, "", "", 15.95, "", 64.92, 0.546}, 
 {"MRT", "Africa", "Mauritania", "2020-06-18", 2424., 201., 140.714, 97., 2., 
  3.286, 521.328, 43.229, 30.263, 20.862, 0.43, 0.707, 1.36, "", "", "", "", 
  "", "", "", "", "", "", "", "", 1221., 0.263, "", "", "tests performed", 
  "", "", "", "", "", "", "", "", "", 77.78, 4.64966*^6, 4.289, 20.3, 3.138, 
  1.792, 3597.633, 6., 232.347, 2.42, "", "", 15.95, "", 64.92, 0.546}, 
 {"MRT", "Africa", "Mauritania", "2020-06-19", 2621., 197., 149.857, 102., 
  5., 3., 563.697, 42.369, 32.23, 21.937, 1.075, 0.645, 1.33, "", "", "", "", 
  "", "", "", "", "", 24407., 5.249, "", 1376., 0.296, "", "", 
  "tests performed", "", "", "", "", "", "", "", "", "", 77.78, 4.64966*^6, 
  4.289, 20.3, 3.138, 1.792, 3597.633, 6., 232.347, 2.42, "", "", 15.95, "", 
  64.92, 0.546}, {"MRT", "Africa", "Mauritania", "2020-06-20", 2813., 192., 
  161.571, 108., 6., 3.571, 604.99, 41.293, 34.749, 23.228, 1.29, 0.768, 1.3, 
  "", "", "", "", "", "", "", "", "", "", "", "", 1494., 0.321, "", "", 
  "tests performed", "", "", "", "", "", "", "", "", "", 77.78, 4.64966*^6, 
  4.289, 20.3, 3.138, 1.792, 3597.633, 6., 232.347, 2.42, "", "", 15.95, "", 
  64.92, 0.546}, {"MRT", "Africa", "Mauritania", "2020-06-21", 2984., 171., 
  171.571, 111., 3., 3.429, 641.767, 36.777, 36.9, 23.873, 0.645, 0.737, 
  1.26, "", "", "", "", "", "", "", "", "", "", "", "", 1612., 0.347, "", "", 
  "tests performed", "", "", "", "", "", "", "", "", "", 77.78, 4.64966*^6, 
  4.289, 20.3, 3.138, 1.792, 3597.633, 6., 232.347, 2.42, "", "", 15.95, "", 
  64.92, 0.546}, {"MRT", "Africa", "Mauritania", "2020-06-22", 3121., 137., 
  176.286, 112., 1., 3., 671.232, 29.465, 37.914, 24.088, 0.215, 0.645, 1.22, 
  "", "", "", "", "", "", "", "", "", "", "", "", 1774., 0.382, "", "", 
  "tests performed", "", "", "", "", "", "", "", "", "", 77.78, 4.64966*^6, 
  4.289, 20.3, 3.138, 1.792, 3597.633, 6., 232.347, 2.42, "", "", 15.95, "", 
  64.92, 0.546}, {"MRT", "Africa", "Mauritania", "2020-06-23", 3292., 171., 
  176.429, 114., 2., 3., 708.009, 36.777, 37.944, 24.518, 0.43, 0.645, 1.18, 
  "", "", "", "", "", "", "", "", "", 31467., 6.768, "", 1874., 0.403, "", 
  "", "tests performed", "", "", "", "", "", "", "", "", "", 77.78, 
  4.64966*^6, 4.289, 20.3, 3.138, 1.792, 3597.633, 6., 232.347, 2.42, "", "", 
  15.95, "", 64.92, 0.546}, {"MRT", "Africa", "Mauritania", "2020-06-24", 
  3519., 227., 185.143, 116., 2., 3., 756.83, 48.821, 39.819, 24.948, 0.43, 
  0.645, 1.14, "", "", "", "", "", "", "", "", "", "", "", "", 1892., 0.407, 
  "", "", "tests performed", "", "", "", "", "", "", "", "", "", 77.78, 
  4.64966*^6, 4.289, 20.3, 3.138, 1.792, 3597.633, 6., 232.347, 2.42, "", "", 
  15.95, "", 64.92, 0.546}, {"MRT", "Africa", "Mauritania", "2020-06-25", 
  3739., 220., 187.857, 119., 3., 3.143, 804.145, 47.315, 40.402, 25.593, 
  0.645, 0.676, 1.09, "", "", "", "", "", "", "", "", "", 35765., 7.692, "", 
  1911., 0.411, "", "", "tests performed", "", "", "", "", "", "", "", "", 
  "", 77.78, 4.64966*^6, 4.289, 20.3, 3.138, 1.792, 3597.633, 6., 232.347, 
  2.42, "", "", 15.95, "", 64.92, 0.546}, {"MRT", "Africa", "Mauritania", 
  "2020-06-26", 3907., 168., 183.714, 120., 1., 2.571, 840.276, 36.132, 
  39.511, 25.808, 0.215, 0.553, 1.03, "", "", "", "", "", "", "", "", "", "", 
  "", "", 1796., 0.386, "", "", "tests performed", "", "", "", "", "", "", 
  "", "", "", 77.78, 4.64966*^6, 4.289, 20.3, 3.138, 1.792, 3597.633, 6., 
  232.347, 2.42, "", "", 15.95, "", 64.92, 0.546}, 
 {"MRT", "Africa", "Mauritania", "2020-06-27", 4025., 118., 173.143, 121., 
  1., 1.857, 865.655, 25.378, 37.238, 26.023, 0.215, 0.399, 0.98, "", "", "", 
  "", "", "", "", "", "", "", "", "", 1716., 0.369, "", "", 
  "tests performed", "", "", "", "", "", "", "", "", "", 77.78, 4.64966*^6, 
  4.289, 20.3, 3.138, 1.792, 3597.633, 6., 232.347, 2.42, "", "", 15.95, "", 
  64.92, 0.546}, {"MRT", "Africa", "Mauritania", "2020-06-28", 4149., 124., 
  166.429, 126., 5., 2.143, 892.323, 26.669, 35.794, 27.099, 1.075, 0.461, 
  0.95, "", "", "", "", "", "", "", "", "", 39398., 8.473, "", 1637., 0.352, 
  "", "", "tests performed", "", "", "", "", "", "", "", "", "", 77.78, 
  4.64966*^6, 4.289, 20.3, 3.138, 1.792, 3597.633, 6., 232.347, 2.42, "", "", 
  15.95, "", 64.92, 0.546}, {"MRT", "Africa", "Mauritania", "2020-06-29", 
  4237., 88., 159.429, 128., 2., 2.286, 911.249, 18.926, 34.288, 27.529, 
  0.43, 0.492, 0.91, "", "", "", "", "", "", "", "", "", "", "", "", 1502., 
  0.323, "", "", "tests performed", "", "", "", "", "", "", "", "", "", 
  77.78, 4.64966*^6, 4.289, 20.3, 3.138, 1.792, 3597.633, 6., 232.347, 2.42, 
  "", "", 15.95, "", 64.92, 0.546}, {"MRT", "Africa", "Mauritania", 
  "2020-06-30", 4363., 126., 153., 129., 1., 2.143, 938.348, 27.099, 32.906, 
  27.744, 0.215, 0.461, 0.88, "", "", "", "", "", "", "", "", "", "", "", "", 
  1368., 0.294, "", "", "tests performed", "", "", "", "", "", "", "", "", 
  "", 77.78, 4.64966*^6, 4.289, 20.3, 3.138, 1.792, 3597.633, 6., 232.347, 
  2.42, "", "", 15.95, "", 64.92, 0.546}, {"MRT", "Africa", "Mauritania", 
  "2020-07-01", 4472., 109., 136.143, 129., 0., 1.857, 961.791, 23.443, 
  29.28, 27.744, 0., 0.399, 0.85, "", "", "", "", "", "", "", "", "", 41862., 
  9.003, "", 1178., 0.253, "", "", "tests performed", "", "", "", "", "", "", 
  "", "", "", 74.07, 4.64966*^6, 4.289, 20.3, 3.138, 1.792, 3597.633, 6., 
  232.347, 2.42, "", "", 15.95, "", 64.92, 0.546}, 
 {"MRT", "Africa", "Mauritania", "2020-07-02", 4606., 134., 123.857, 129., 
  0., 1.429, 990.61, 28.819, 26.638, 27.744, 0., 0.307, 0.83, "", "", "", "", 
  "", "", "", "", "", "", "", "", 995., 0.214, "", "", "tests performed", "", 
  "", "", "", "", "", "", "", "", 74.07, 4.64966*^6, 4.289, 20.3, 3.138, 
  1.792, 3597.633, 6., 232.347, 2.42, "", "", 15.95, "", 64.92, 0.546}, 
 {"MRT", "Africa", "Mauritania", "2020-07-03", 4705., 99., 114., 129., 0., 
  1.286, 1011.902, 21.292, 24.518, 27.744, 0., 0.277, 0.81, "", "", "", "", 
  "", "", "", "", "", 43602., 9.377, "", 947., 0.204, "", "", 
  "tests performed", "", "", "", "", "", "", "", "", "", 74.07, 4.64966*^6, 
  4.289, 20.3, 3.138, 1.792, 3597.633, 6., 232.347, 2.42, "", "", 15.95, "", 
  64.92, 0.546}, {"MRT", "Africa", "Mauritania", "2020-07-04", 4827., 122., 
  114.571, 129., 0., 1.143, 1038.14, 26.238, 24.641, 27.744, 0., 0.246, 0.79, 
  "", "", "", "", "", "", "", "", 748., 44350., 9.538, 0.161, 880., 0.189, 
  "", "", "tests performed", "", "", "", "", "", "", "", "", "", 74.07, 
  4.64966*^6, 4.289, 20.3, 3.138, 1.792, 3597.633, 6., 232.347, 2.42, "", "", 
  15.95, "", 64.92, 0.546}, {"MRT", "Africa", "Mauritania", "2020-07-05", 
  4879., 52., 104.286, 130., 1., 0.571, 1049.324, 11.184, 22.429, 27.959, 
  0.215, 0.123, 0.77, "", "", "", "", "", "", "", "", 363., 44713., 9.616, 
  0.078, 759., 0.163, "", "", "tests performed", "", "", "", "", "", "", "", 
  "", "", 74.07, 4.64966*^6, 4.289, 20.3, 3.138, 1.792, 3597.633, 6., 
  232.347, 2.42, "", "", 15.95, "", 64.92, 0.546}, 
 {"MRT", "Africa", "Mauritania", "2020-07-06", 4948., 69., 101.571, 133., 3., 
  0.714, 1064.164, 14.84, 21.845, 28.604, 0.645, 0.154, 0.76, "", "", "", "", 
  "", "", "", "", "", "", "", "", 770., 0.166, "", "", "tests performed", "", 
  "", "", "", "", "", "", "", "", 74.07, 4.64966*^6, 4.289, 20.3, 3.138, 
  1.792, 3597.633, 6., 232.347, 2.42, "", "", 15.95, "", 64.92, 0.546}, 
 {"MRT", "Africa", "Mauritania", "2020-07-07", 5024., 76., 94.429, 135., 2., 
  0.857, 1080.509, 16.345, 20.309, 29.034, 0.43, 0.184, 0.75, "", "", "", "", 
  "", "", "", "", "", 46505., 10.002, "", 781., 0.168, "", "", 
  "tests performed", "", "", "", "", "", "", "", "", "", 68.52, 4.64966*^6, 
  4.289, 20.3, 3.138, 1.792, 3597.633, 6., 232.347, 2.42, "", "", 15.95, "", 
  64.92, 0.546}, {"MRT", "Africa", "Mauritania", "2020-07-08", 5087., 63., 
  87.857, 139., 4., 1.429, 1094.058, 13.549, 18.895, 29.895, 0.86, 0.307, 
  0.74, "", "", "", "", "", "", "", "", 850., 47355., 10.185, 0.183, 785., 
  0.169, "", "", "tests performed", "", "", "", "", "", "", "", "", "", 
  57.41, 4.64966*^6, 4.289, 20.3, 3.138, 1.792, 3597.633, 6., 232.347, 2.42, 
  "", "", 15.95, "", 64.92, 0.546}, {"MRT", "Africa", "Mauritania", 
  "2020-07-09", 5126., 39., 74.286, 144., 5., 2.143, 1102.446, 8.388, 15.977, 
  30.97, 1.075, 0.461, 0.74, "", "", "", "", "", "", "", "", 682., 48037., 
  10.331, 0.147, 758., 0.163, "", "", "tests performed", "", "", "", "", "", 
  "", "", "", "", 57.41, 4.64966*^6, 4.289, 20.3, 3.138, 1.792, 3597.633, 6., 
  232.347, 2.42, "", "", 15.95, "", 64.92, 0.546}, 
 {"MRT", "Africa", "Mauritania", "2020-07-10", 5203., 77., 71.143, 146., 2., 
  2.429, 1119.007, 16.56, 15.301, 31.4, 0.43, 0.522, 0.76, "", "", "", "", 
  "", "", "", "", "", "", "", "", 752., 0.162, "", "", "tests performed", "", 
  "", "", "", "", "", "", "", "", 33.33, 4.64966*^6, 4.289, 20.3, 3.138, 
  1.792, 3597.633, 6., 232.347, 2.42, "", "", 15.95, "", 64.92, 0.546}, 
 {"MRT", "Africa", "Mauritania", "2020-07-11", 5275., 72., 64., 147., 1., 
  2.571, 1134.492, 15.485, 13.764, 31.615, 0.215, 0.553, 0.78, "", "", "", 
  "", "", "", "", "", "", "", "", "", 764., 0.164, "", "", "tests performed", 
  "", "", "", "", "", "", "", "", "", 33.33, 4.64966*^6, 4.289, 20.3, 3.138, 
  1.792, 3597.633, 6., 232.347, 2.42, "", "", 15.95, "", 64.92, 0.546}, 
 {"MRT", "Africa", "Mauritania", "2020-07-12", 5355., 80., 68., 147., 0., 
  2.429, 1151.697, 17.206, 14.625, 31.615, 0., 0.522, 0.8, "", "", "", "", 
  "", "", "", "", "", 50529., 10.867, "", 831., 0.179, "", "", 
  "tests performed", "", "", "", "", "", "", "", "", "", 33.33, 4.64966*^6, 
  4.289, 20.3, 3.138, 1.792, 3597.633, 6., 232.347, 2.42, "", "", 15.95, "", 
  64.92, 0.546}, {"MRT", "Africa", "Mauritania", "2020-07-13", 5446., 91., 
  71.143, 147., 0., 2., 1171.268, 19.571, 15.301, 31.615, 0., 0.43, 0.8, "", 
  "", "", "", "", "", "", "", 766., 51295., 11.032, 0.165, 812., 0.175, "", 
  "", "tests performed", "", "", "", "", "", "", "", "", "", 33.33, 
  4.64966*^6, 4.289, 20.3, 3.138, 1.792, 3597.633, 6., 232.347, 2.42, "", "", 
  15.95, "", 64.92, 0.546}, {"MRT", "Africa", "Mauritania", "2020-07-14", 
  5518., 72., 70.571, 147., 0., 1.714, 1186.753, 15.485, 15.178, 31.615, 0., 
  0.369, 0.8, "", "", "", "", "", "", "", "", "", "", "", "", 793., 0.171, 
  "", "", "tests performed", "", "", "", "", "", "", "", "", "", 33.33, 
  4.64966*^6, 4.289, 20.3, 3.138, 1.792, 3597.633, 6., 232.347, 2.42, "", "", 
  15.95, "", 64.92, 0.546}, {"MRT", "Africa", "Mauritania", "2020-07-15", 
  5564., 46., 68.143, 149., 2., 1.429, 1196.647, 9.893, 14.655, 32.045, 0.43, 
  0.307, 0.8, "", "", "", "", "", "", "", "", "", "", "", "", 781., 0.168, 
  "", "", "tests performed", "", "", "", "", "", "", "", "", "", 33.33, 
  4.64966*^6, 4.289, 20.3, 3.138, 1.792, 3597.633, 6., 232.347, 2.42, "", "", 
  15.95, "", 64.92, 0.546}, {"MRT", "Africa", "Mauritania", "2020-07-16", 
  5659., 95., 76.143, 150., 1., 0.857, 1217.078, 20.432, 16.376, 32.26, 
  0.215, 0.184, 0.8, "", "", "", "", "", "", "", "", "", "", "", "", 792., 
  0.17, "", "", "tests performed", "", "", "", "", "", "", "", "", "", 33.33, 
  4.64966*^6, 4.289, 20.3, 3.138, 1.792, 3597.633, 6., 232.347, 2.42, "", "", 
  15.95, "", 64.92, 0.546}, {"MRT", "Africa", "Mauritania", "2020-07-17", 
  5710., 51., 72.429, 151., 1., 0.714, 1228.047, 10.969, 15.577, 32.475, 
  0.215, 0.154, 0.8, "", "", "", "", "", "", "", "", "", "", "", "", 783., 
  0.168, "", "", "tests performed", "", "", "", "", "", "", "", "", "", 
  33.33, 4.64966*^6, 4.289, 20.3, 3.138, 1.792, 3597.633, 6., 232.347, 2.42, 
  "", "", 15.95, "", 64.92, 0.546}, {"MRT", "Africa", "Mauritania", 
  "2020-07-18", 5813., 103., 76.857, 153., 2., 0.857, 1250.199, 22.152, 
  16.53, 32.906, 0.43, 0.184, 0.8, "", "", "", "", "", "", "", "", "", "", 
  "", "", 773., 0.166, "", "", "tests performed", "", "", "", "", "", "", "", 
  "", "", 33.33, 4.64966*^6, 4.289, 20.3, 3.138, 1.792, 3597.633, 6., 
  232.347, 2.42, "", "", 15.95, "", 64.92, 0.546}, 
 {"MRT", "Africa", "Mauritania", "2020-07-19", 5873., 60., 74., 155., 2., 
  1.143, 1263.103, 12.904, 15.915, 33.336, 0.43, 0.246, 0.78, "", "", "", "", 
  "", "", "", "", "", 55873., 12.017, "", 763., 0.164, "", "", 
  "tests performed", "", "", "", "", "", "", "", "", "", 33.33, 4.64966*^6, 
  4.289, 20.3, 3.138, 1.792, 3597.633, 6., 232.347, 2.42, "", "", 15.95, "", 
  64.92, 0.546}, {"MRT", "Africa", "Mauritania", "2020-07-20", 5923., 50., 
  68.143, 155., 0., 1.143, 1273.857, 10.753, 14.655, 33.336, 0., 0.246, 0.75, 
  "", "", "", "", "", "", "", "", 742., 56615., 12.176, 0.16, 760., 0.163, 
  "", "", "tests performed", "", "", "", "", "", "", "", "", "", 33.33, 
  4.64966*^6, 4.289, 20.3, 3.138, 1.792, 3597.633, 6., 232.347, 2.42, "", "", 
  15.95, "", 64.92, 0.546}, {"MRT", "Africa", "Mauritania", "2020-07-21", 
  5985., 62., 66.714, 155., 0., 1.143, 1287.191, 13.334, 14.348, 33.336, 0., 
  0.246, 0.73, "", "", "", "", "", "", "", "", "", "", "", "", 739., 0.159, 
  "", "", "tests performed", "", "", "", "", "", "", "", "", "", 33.33, 
  4.64966*^6, 4.289, 20.3, 3.138, 1.792, 3597.633, 6., 232.347, 2.42, "", "", 
  15.95, "", 64.92, 0.546}, {"MRT", "Africa", "Mauritania", "2020-07-22", 
  6027., 42., 66.143, 155., 0., 0.857, 1296.224, 9.033, 14.225, 33.336, 0., 
  0.184, 0.71, "", "", "", "", "", "", "", "", "", 57847., 12.441, "", 718., 
  0.154, "", "", "tests performed", "", "", "", "", "", "", "", "", "", 
  33.33, 4.64966*^6, 4.289, 20.3, 3.138, 1.792, 3597.633, 6., 232.347, 2.42, 
  "", "", 15.95, "", 64.92, 0.546}, {"MRT", "Africa", "Mauritania", 
  "2020-07-23", 6067., 40., 58.286, 156., 1., 0.857, 1304.827, 8.603, 12.535, 
  33.551, 0.215, 0.184, 0.7, "", "", "", "", "", "", "", "", 438., 58285., 
  12.535, 0.094, 672., 0.145, "", "", "tests performed", "", "", "", "", "", 
  "", "", "", "", 33.33, 4.64966*^6, 4.289, 20.3, 3.138, 1.792, 3597.633, 6., 
  232.347, 2.42, "", "", 15.95, "", 64.92, 0.546}, 
 {"MRT", "Africa", "Mauritania", "2020-07-24", 6116., 49., 58., 156., 0., 
  0.714, 1315.365, 10.538, 12.474, 33.551, 0., 0.154, 0.69, "", "", "", "", 
  "", "", "", "", "", "", "", "", 626., 0.135, "", "", "tests performed", "", 
  "", "", "", "", "", "", "", "", 33.33, 4.64966*^6, 4.289, 20.3, 3.138, 
  1.792, 3597.633, 6., 232.347, 2.42, "", "", 15.95, "", 64.92, 0.546}, 
 {"MRT", "Africa", "Mauritania", "2020-07-25", 6151., 35., 48.286, 156., 0., 
  0.429, 1322.892, 7.527, 10.385, 33.551, 0., 0.092, 0.68, "", "", "", "", 
  "", "", "", "", "", 59172., 12.726, "", 580., 0.125, "", "", 
  "tests performed", "", "", "", "", "", "", "", "", "", 33.33, 4.64966*^6, 
  4.289, 20.3, 3.138, 1.792, 3597.633, 6., 232.347, 2.42, "", "", 15.95, "", 
  64.92, 0.546}, {"MRT", "Africa", "Mauritania", "2020-07-26", 6171., 20., 
  42.571, 156., 0., 0.143, 1327.194, 4.301, 9.156, 33.551, 0., 0.031, 0.67, 
  "", "", "", "", "", "", "", "", 394., 59566., 12.811, 0.085, 528., 0.114, 
  "", "", "tests performed", "", "", "", "", "", "", "", "", "", 33.33, 
  4.64966*^6, 4.289, 20.3, 3.138, 1.792, 3597.633, 6., 232.347, 2.42, "", "", 
  15.95, "", 64.92, 0.546}, {"MRT", "Africa", "Mauritania", "2020-07-27", 
  6208., 37., 40.714, 156., 0., 0.143, 1335.151, 7.958, 8.756, 33.551, 0., 
  0.031, 0.66, "", "", "", "", "", "", "", "", "", "", "", "", 545., 0.117, 
  "", "", "tests performed", "", "", "", "", "", "", "", "", "", 33.33, 
  4.64966*^6, 4.289, 20.3, 3.138, 1.792, 3597.633, 6., 232.347, 2.42, "", "", 
  15.95, "", 64.92, 0.546}, {"MRT", "Africa", "Mauritania", "2020-07-28", 
  6249., 41., 37.714, 156., 0., 0.143, 1343.969, 8.818, 8.111, 33.551, 0., 
  0.031, 0.66, "", "", "", "", "", "", "", "", "", 61293., 13.182, "", 580., 
  0.125, "", "", "tests performed", "", "", "", "", "", "", "", "", "", 
  33.33, 4.64966*^6, 4.289, 20.3, 3.138, 1.792, 3597.633, 6., 232.347, 2.42, 
  "", "", 15.95, "", 64.92, 0.546}, {"MRT", "Africa", "Mauritania", 
  "2020-07-29", 6273., 24., 35.143, 156., 0., 0.143, 1349.131, 5.162, 7.558, 
  33.551, 0., 0.031, 0.66, "", "", "", "", "", "", "", "", "", "", "", "", 
  589., 0.127, "", "", "tests performed", "", "", "", "", "", "", "", "", "", 
  33.33, 4.64966*^6, 4.289, 20.3, 3.138, 1.792, 3597.633, 6., 232.347, 2.42, 
  "", "", 15.95, "", 64.92, 0.546}, {"MRT", "Africa", "Mauritania", 
  "2020-07-30", 6295., 22., 32.571, 157., 1., 0.143, 1353.862, 4.732, 7.005, 
  33.766, 0.215, 0.031, 0.66, "", "", "", "", "", "", "", "", "", 62650., 
  13.474, "", 624., 0.134, "", "", "tests performed", "", "", "", "", "", "", 
  "", "", "", 33.33, 4.64966*^6, 4.289, 20.3, 3.138, 1.792, 3597.633, 6., 
  232.347, 2.42, "", "", 15.95, "", 64.92, 0.546}, 
 {"MRT", "Africa", "Mauritania", "2020-07-31", 6310., 15., 27.714, 157., 0., 
  0.143, 1357.088, 3.226, 5.96, 33.766, 0., 0.031, 0.67, "", "", "", "", "", 
  "", "", "", "", "", "", "", 600., 0.129, "", "", "tests performed", "", "", 
  "", "", "", "", "", "", "", 33.33, 4.64966*^6, 4.289, 20.3, 3.138, 1.792, 
  3597.633, 6., 232.347, 2.42, "", "", 15.95, "", 64.92, 0.546}, 
 {"MRT", "Africa", "Mauritania", "2020-08-01", 6319., 9., 24., 157., 0., 
  0.143, 1359.024, 1.936, 5.162, 33.766, 0., 0.031, 0.7, "", "", "", "", "", 
  "", "", "", "", "", "", "", 577., 0.124, "", "", "tests performed", "", "", 
  "", "", "", "", "", "", "", 33.33, 4.64966*^6, 4.289, 20.3, 3.138, 1.792, 
  3597.633, 6., 232.347, 2.42, "", "", 15.95, "", 64.92, 0.546}, 
 {"MRT", "Africa", "Mauritania", "2020-08-02", 6323., 4., 21.714, 157., 0., 
  0.143, 1359.884, 0.86, 4.67, 33.766, 0., 0.031, 0.74, "", "", "", "", "", 
  "", "", "", "", 63494., 13.656, "", 561., 0.121, "", "", "tests performed", 
  "", "", "", "", "", "", "", "", "", 33.33, 4.64966*^6, 4.289, 20.3, 3.138, 
  1.792, 3597.633, 6., 232.347, 2.42, "", "", 15.95, "", 64.92, 0.546}, 
 {"MRT", "Africa", "Mauritania", "2020-08-03", 6382., 59., 24.857, 157., 0., 
  0.143, 1372.573, 12.689, 5.346, 33.766, 0., 0.031, 0.79, "", "", "", "", 
  "", "", "", "", 380., 63874., 13.737, 0.082, 492., 0.106, "", "", 
  "tests performed", "", "", "", "", "", "", "", "", "", 33.33, 4.64966*^6, 
  4.289, 20.3, 3.138, 1.792, 3597.633, 6., 232.347, 2.42, "", "", 15.95, "", 
  64.92, 0.546}, {"MRT", "Africa", "Mauritania", "2020-08-04", 6418., 36., 
  24.143, 157., 0., 0.143, 1380.316, 7.743, 5.192, 33.766, 0., 0.031, 0.8, 
  "", "", "", "", "", "", "", "", "", "", "", "", 429., 0.092, "", "", 
  "tests performed", "", "", "", "", "", "", "", "", "", 33.33, 4.64966*^6, 
  4.289, 20.3, 3.138, 1.792, 3597.633, 6., 232.347, 2.42, "", "", 15.95, "", 
  64.92, 0.546}, {"MRT", "Africa", "Mauritania", "2020-08-05", 6444., 26., 
  24.429, 157., 0., 0.143, 1385.908, 5.592, 5.254, 33.766, 0., 0.031, 0.81, 
  "", "", "", "", "", "", "", "", "", 64723., 13.92, "", 393., 0.085, "", "", 
  "tests performed", "", "", "", "", "", "", "", "", "", 33.33, 4.64966*^6, 
  4.289, 20.3, 3.138, 1.792, 3597.633, 6., 232.347, 2.42, "", "", 15.95, "", 
  64.92, 0.546}, {"MRT", "Africa", "Mauritania", "2020-08-06", 6444., 0., 
  21.286, 157., 0., 0., 1385.908, 0., 4.578, 33.766, 0., 0., 0.82, "", "", 
  "", "", "", "", "", "", 515., 65238., 14.031, 0.111, 370., 0.08, "", "", 
  "tests performed", "", "", "", "", "", "", "", "", "", 33.33, 4.64966*^6, 
  4.289, 20.3, 3.138, 1.792, 3597.633, 6., 232.347, 2.42, "", "", 15.95, "", 
  64.92, 0.546}, {"MRT", "Africa", "Mauritania", "2020-08-07", 6498., 54., 
  26.857, 157., 0., 0., 1397.522, 11.614, 5.776, 33.766, 0., 0., 0.86, "", 
  "", "", "", "", "", "", "", 340., 65578., 14.104, 0.073, 378., 0.081, "", 
  "", "tests performed", "", "", "", "", "", "", "", "", "", 33.33, 
  4.64966*^6, 4.289, 20.3, 3.138, 1.792, 3597.633, 6., 232.347, 2.42, "", "", 
  15.95, "", 64.92, 0.546}, {"MRT", "Africa", "Mauritania", "2020-08-08", 
  6510., 12., 27.286, 157., 0., 0., 1400.102, 2.581, 5.868, 33.766, 0., 0., 
  0.87, "", "", "", "", "", "", "", "", 220., 65798., 14.151, 0.047, 369., 
  0.079, "", "", "tests performed", "", "", "", "", "", "", "", "", "", 
  33.33, 4.64966*^6, 4.289, 20.3, 3.138, 1.792, 3597.633, 6., 232.347, 2.42, 
  "", "", 15.95, "", 64.92, 0.546}, {"MRT", "Africa", "Mauritania", 
  "2020-08-09", 6523., 13., 28.571, 157., 0., 0., 1402.898, 2.796, 6.145, 
  33.766, 0., 0., 0.89, "", "", "", "", "", "", "", "", 154., 65952., 14.184, 
  0.033, 351., 0.075, "", "", "tests performed", "", "", "", "", "", "", "", 
  "", "", 33.33, 4.64966*^6, 4.289, 20.3, 3.138, 1.792, 3597.633, 6., 
  232.347, 2.42, "", "", 15.95, "", 64.92, 0.546}, 
 {"MRT", "Africa", "Mauritania", "2020-08-10", 6555., 32., 24.714, 157., 0., 
  0., 1409.781, 6.882, 5.315, 33.766, 0., 0., 0.9, "", "", "", "", "", "", 
  "", "", 217., 66169., 14.231, 0.047, 328., 0.071, "", "", 
  "tests performed", "", "", "", "", "", "", "", "", "", 33.33, 4.64966*^6, 
  4.289, 20.3, 3.138, 1.792, 3597.633, 6., 232.347, 2.42, "", "", 15.95, "", 
  64.92, 0.546}, {"MRT", "Africa", "Mauritania", "2020-08-11", 6598., 43., 
  25.714, 157., 0., 0., 1419.028, 9.248, 5.53, 33.766, 0., 0., 0.92, "", "", 
  "", "", "", "", "", "", 371., 66540., 14.311, 0.08, 320., 0.069, "", "", 
  "tests performed", "", "", "", "", "", "", "", "", "", 33.33, 4.64966*^6, 
  4.289, 20.3, 3.138, 1.792, 3597.633, 6., 232.347, 2.42, "", "", 15.95, "", 
  64.92, 0.546}, {"MRT", "Africa", "Mauritania", "2020-08-12", 6622., 24., 
  25.429, 157., 0., 0., 1424.19, 5.162, 5.469, 33.766, 0., 0., 0.92, "", "", 
  "", "", "", "", "", "", 543., 67083., 14.428, 0.117, 337., 0.072, "", "", 
  "tests performed", "", "", "", "", "", "", "", "", "", 33.33, 4.64966*^6, 
  4.289, 20.3, 3.138, 1.792, 3597.633, 6., 232.347, 2.42, "", "", 15.95, "", 
  64.92, 0.546}, {"MRT", "Africa", "Mauritania", "2020-08-13", 6653., 31., 
  29.857, 157., 0., 0., 1430.857, 6.667, 6.421, 33.766, 0., 0., 0.93, "", "", 
  "", "", "", "", "", "", 332., 67415., 14.499, 0.071, 311., 0.067, "", "", 
  "tests performed", "", "", "", "", "", "", "", "", "", 33.33, 4.64966*^6, 
  4.289, 20.3, 3.138, 1.792, 3597.633, 6., 232.347, 2.42, "", "", 15.95, "", 
  64.92, 0.546}, {"MRT", "Africa", "Mauritania", "2020-08-14", 6676., 23., 
  25.429, 157., 0., 0., 1435.804, 4.947, 5.469, 33.766, 0., 0., 0.93, "", "", 
  "", "", "", "", "", "", 417., 67832., 14.589, 0.09, 322., 0.069, "", "", 
  "tests performed", "", "", "", "", "", "", "", "", "", 33.33, 4.64966*^6, 
  4.289, 20.3, 3.138, 1.792, 3597.633, 6., 232.347, 2.42, "", "", 15.95, "", 
  64.92, 0.546}, {"MRT", "Africa", "Mauritania", "2020-08-15", 6693., 17., 
  26.143, 157., 0., 0., 1439.46, 3.656, 5.623, 33.766, 0., 0., 0.95, "", "", 
  "", "", "", "", "", "", 130., 67962., 14.617, 0.028, 309., 0.066, "", "", 
  "tests performed", "", "", "", "", "", "", "", "", "", 33.33, 4.64966*^6, 
  4.289, 20.3, 3.138, 1.792, 3597.633, 6., 232.347, 2.42, "", "", 15.95, "", 
  64.92, 0.546}, {"MRT", "Africa", "Mauritania", "2020-08-16", 6701., 8., 
  25.429, 157., 0., 0., 1441.181, 1.721, 5.469, 33.766, 0., 0., 0.96, "", "", 
  "", "", "", "", "", "", 124., 68086., 14.643, 0.027, 305., 0.066, "", "", 
  "tests performed", "", "", "", "", "", "", "", "", "", 33.33, 4.64966*^6, 
  4.289, 20.3, 3.138, 1.792, 3597.633, 6., 232.347, 2.42, "", "", 15.95, "", 
  64.92, 0.546}, {"MRT", "Africa", "Mauritania", "2020-08-17", 6762., 61., 
  29.571, 157., 0., 0., 1454.3, 13.119, 6.36, 33.766, 0., 0., 0.98, "", "", 
  "", "", "", "", "", "", 406., 68492., 14.731, 0.087, 332., 0.071, "", "", 
  "tests performed", "", "", "", "", "", "", "", "", "", 33.33, 4.64966*^6, 
  4.289, 20.3, 3.138, 1.792, 3597.633, 6., 232.347, 2.42, "", "", 15.95, "", 
  64.92, 0.546}, {"MRT", "Africa", "Mauritania", "2020-08-18", 6789., 27., 
  27.286, 157., 0., 0., 1460.107, 5.807, 5.868, 33.766, 0., 0., 0.96, "", "", 
  "", "", "", "", "", "", 380., 68872., 14.812, 0.082, 333., 0.072, "", "", 
  "tests performed", "", "", "", "", "", "", "", "", "", 33.33, 4.64966*^6, 
  4.289, 20.3, 3.138, 1.792, 3597.633, 6., 232.347, 2.42, "", "", 15.95, "", 
  64.92, 0.546}, {"MRT", "Africa", "Mauritania", "2020-08-19", 6829., 40., 
  29.571, 158., 1., 0.143, 1468.71, 8.603, 6.36, 33.981, 0.215, 0.031, 0.95, 
  "", "", "", "", "", "", "", "", 412., 69284., 14.901, 0.089, 314., 0.068, 
  "", "", "tests performed", "", "", "", "", "", "", "", "", "", 33.33, 
  4.64966*^6, 4.289, 20.3, 3.138, 1.792, 3597.633, 6., 232.347, 2.42, "", "", 
  15.95, "", 64.92, 0.546}, {"MRT", "Africa", "Mauritania", "2020-08-20", 
  6848., 19., 27.857, 158., 0., 0.143, 1472.796, 4.086, 5.991, 33.981, 0., 
  0.031, 0.92, "", "", "", "", "", "", "", "", "", "", "", "", 308., 0.066, 
  "", "", "tests performed", "", "", "", "", "", "", "", "", "", 33.33, 
  4.64966*^6, 4.289, 20.3, 3.138, 1.792, 3597.633, 6., 232.347, 2.42, "", "", 
  15.95, "", 64.92, 0.546}, {"MRT", "Africa", "Mauritania", "2020-08-21", 
  6885., 37., 29.857, 158., 0., 0.143, 1480.753, 7.958, 6.421, 33.981, 0., 
  0.031, 0.9, "", "", "", "", "", "", "", "", "", "", "", "", 290., 0.062, 
  "", "", "tests performed", "", "", "", "", "", "", "", "", "", 33.33, 
  4.64966*^6, 4.289, 20.3, 3.138, 1.792, 3597.633, 6., 232.347, 2.42, "", "", 
  15.95, "", 64.92, 0.546}, {"MRT", "Africa", "Mauritania", "2020-08-22", 
  6894., 9., 28.714, 158., 0., 0.143, 1482.689, 1.936, 6.176, 33.981, 0., 
  0.031, 0.88, "", "", "", "", "", "", "", "", "", "", "", "", 313., 0.067, 
  "", "", "tests performed", "", "", "", "", "", "", "", "", "", 33.33, 
  4.64966*^6, 4.289, 20.3, 3.138, 1.792, 3597.633, 6., 232.347, 2.42, "", "", 
  15.95, "", 64.92, 0.546}, {"MRT", "Africa", "Mauritania", "2020-08-23", 
  6905., 11., 29.143, 158., 0., 0.143, 1485.055, 2.366, 6.268, 33.981, 0., 
  0.031, 0.86, "", "", "", "", "", "", "", "", "", "", "", "", 336., 0.072, 
  "", "", "tests performed", "", "", "", "", "", "", "", "", "", 33.33, 
  4.64966*^6, 4.289, 20.3, 3.138, 1.792, 3597.633, 6., 232.347, 2.42, "", "", 
  15.95, "", 64.92, 0.546}, {"MRT", "Africa", "Mauritania", "2020-08-24", 
  6928., 23., 23.714, 158., 0., 0.143, 1490.001, 4.947, 5.1, 33.981, 0., 
  0.031, 0.84, "", "", "", "", "", "", "", "", "", "", "", "", 320., 0.069, 
  "", "", "tests performed", "", "", "", "", "", "", "", "", "", 33.33, 
  4.64966*^6, 4.289, 20.3, 3.138, 1.792, 3597.633, 6., 232.347, 2.42, "", "", 
  15.95, "", 64.92, 0.546}, {"MRT", "Africa", "Mauritania", "2020-08-25", 
  6960., 32., 24.429, 158., 0., 0.143, 1496.884, 6.882, 5.254, 33.981, 0., 
  0.031, 0.84, "", "", "", "", "", "", "", "", "", "", "", "", 307., 0.066, 
  "", "", "tests performed", "", "", "", "", "", "", "", "", "", 33.33, 
  4.64966*^6, 4.289, 20.3, 3.138, 1.792, 3597.633, 6., 232.347, 2.42, "", "", 
  15.95, "", 64.92, 0.546}, {"MRT", "Africa", "Mauritania", "2020-08-26", 
  6977., 17., 21.143, 158., 0., 0., 1500.54, 3.656, 4.547, 33.981, 0., 0., 
  0.82, "", "", "", "", "", "", "", "", "", "", "", "", 289., 0.062, "", "", 
  "tests performed", "", "", "", "", "", "", "", "", "", 33.33, 4.64966*^6, 
  4.289, 20.3, 3.138, 1.792, 3597.633, 6., 232.347, 2.42, "", "", 15.95, "", 
  64.92, 0.546}, {"MRT", "Africa", "Mauritania", "2020-08-27", 6993., 16., 
  20.714, 158., 0., 0., 1503.981, 3.441, 4.455, 33.981, 0., 0., 0.82, "", "", 
  "", "", "", "", "", "", "", "", "", "", 289., 0.062, "", "", 
  "tests performed", "", "", "", "", "", "", "", "", "", 33.33, 4.64966*^6, 
  4.289, 20.3, 3.138, 1.792, 3597.633, 6., 232.347, 2.42, "", "", 15.95, "", 
  64.92, 0.546}, {"MRT", "Africa", "Mauritania", "2020-08-28", 7012., 19., 
  18.143, 158., 0., 0., 1508.067, 4.086, 3.902, 33.981, 0., 0., 0.82, "", "", 
  "", "", "", "", "", "", "", "", "", "", 289., 0.062, "", "", 
  "tests performed", "", "", "", "", "", "", "", "", "", 33.33, 4.64966*^6, 
  4.289, 20.3, 3.138, 1.792, 3597.633, 6., 232.347, 2.42, "", "", 15.95, "", 
  64.92, 0.546}, {"MRT", "Africa", "Mauritania", "2020-08-29", 7012., 0., 
  16.857, 158., 0., 0., 1508.067, 0., 3.625, 33.981, 0., 0., 0.83, "", "", 
  "", "", "", "", "", "", "", "", "", "", 289., 0.062, "", "", 
  "tests performed", "", "", "", "", "", "", "", "", "", 33.33, 4.64966*^6, 
  4.289, 20.3, 3.138, 1.792, 3597.633, 6., 232.347, 2.42, "", "", 15.95, "", 
  64.92, 0.546}, {"MRT", "Africa", "Mauritania", "2020-08-30", 7016., 4., 
  15.857, 159., 1., 0.143, 1508.928, 0.86, 3.41, 34.196, 0.215, 0.031, 0.86, 
  "", "", "", "", "", "", "", "", "", 72465., 15.585, "", 289., 0.062, "", 
  "", "tests performed", "", "", "", "", "", "", "", "", "", 33.33, 
  4.64966*^6, 4.289, 20.3, 3.138, 1.792, 3597.633, 6., 232.347, 2.42, "", "", 
  15.95, "", 64.92, 0.546}, {"MRT", "Africa", "Mauritania", "2020-08-31", 
  7048., 32., 17.143, 159., 0., 0.143, 1515.81, 6.882, 3.687, 34.196, 0., 
  0.031, 0.88, "", "", "", "", "", "", "", "", 295., 72760., 15.648, 0.063, 
  290., 0.062, "", "", "tests performed", "", "", "", "", "", "", "", "", "", 
  33.33, 4.64966*^6, 4.289, 20.3, 3.138, 1.792, 3597.633, 6., 232.347, 2.42, 
  "", "", 15.95, "", 64.92, 0.546}, {"MRT", "Africa", "Mauritania", 
  "2020-09-01", 7075., 27., 16.429, 159., 0., 0.143, 1521.617, 5.807, 3.533, 
  34.196, 0., 0.031, 0.89, "", "", "", "", "", "", "", "", "", "", "", "", 
  289., 0.062, "", "", "tests performed", "", "", "", "", "", "", "", "", "", 
  29.63, 4.64966*^6, 4.289, 20.3, 3.138, 1.792, 3597.633, 6., 232.347, 2.42, 
  "", "", 15.95, "", 64.92, 0.546}, {"MRT", "Africa", "Mauritania", 
  "2020-09-02", 7089., 14., 16., 160., 1., 0.286, 1524.628, 3.011, 3.441, 
  34.411, 0.215, 0.061, 0.89, "", "", "", "", "", "", "", "", "", "", "", "", 
  287., 0.062, "", "", "tests performed", "", "", "", "", "", "", "", "", "", 
  29.63, 4.64966*^6, 4.289, 20.3, 3.138, 1.792, 3597.633, 6., 232.347, 2.42, 
  "", "", 15.95, "", 64.92, 0.546}, {"MRT", "Africa", "Mauritania", 
  "2020-09-03", 7106., 17., 16.143, 160., 0., 0.286, 1528.284, 3.656, 3.472, 
  34.411, 0., 0.061, 0.89, "", "", "", "", "", "", "", "", "", "", "", "", 
  286., 0.062, "", "", "tests performed", "", "", "", "", "", "", "", "", "", 
  29.63, 4.64966*^6, 4.289, 20.3, 3.138, 1.792, 3597.633, 6., 232.347, 2.42, 
  "", "", 15.95, "", 64.92, 0.546}, {"MRT", "Africa", "Mauritania", 
  "2020-09-04", 7126., 20., 16.286, 160., 0., 0.286, 1532.585, 4.301, 3.503, 
  34.411, 0., 0.061, 0.9, "", "", "", "", "", "", "", "", "", "", "", "", 
  284., 0.061, "", "", "tests performed", "", "", "", "", "", "", "", "", "", 
  29.63, 4.64966*^6, 4.289, 20.3, 3.138, 1.792, 3597.633, 6., 232.347, 2.42, 
  "", "", 15.95, "", 64.92, 0.546}, {"MRT", "Africa", "Mauritania", 
  "2020-09-05", 7134., 8., 17.429, 160., 0., 0.286, 1534.306, 1.721, 3.748, 
  34.411, 0., 0.061, 0.92, "", "", "", "", "", "", "", "", "", "", "", "", 
  283., 0.061, "", "", "tests performed", "", "", "", "", "", "", "", "", "", 
  29.63, 4.64966*^6, 4.289, 20.3, 3.138, 1.792, 3597.633, 6., 232.347, 2.42, 
  "", "", 15.95, "", 64.92, 0.546}, {"MRT", "Africa", "Mauritania", 
  "2020-09-06", 7142., 8., 18., 160., 0., 0.143, 1536.026, 1.721, 3.871, 
  34.411, 0., 0.031, 0.93, "", "", "", "", "", "", "", "", "", "", "", "", 
  281., 0.06, "", "", "tests performed", "", "", "", "", "", "", "", "", "", 
  29.63, 4.64966*^6, 4.289, 20.3, 3.138, 1.792, 3597.633, 6., 232.347, 2.42, 
  "", "", 15.95, "", 64.92, 0.546}, {"MRT", "Africa", "Mauritania", 
  "2020-09-07", 7165., 23., 16.714, 160., 0., 0.143, 1540.973, 4.947, 3.595, 
  34.411, 0., 0.031, 0.94, "", "", "", "", "", "", "", "", "", "", "", "", 
  279., 0.06, "", "", "tests performed", "", "", "", "", "", "", "", "", "", 
  29.63, 4.64966*^6, 4.289, 20.3, 3.138, 1.792, 3597.633, 6., 232.347, 2.42, 
  "", "", 15.95, "", 64.92, 0.546}, {"MRT", "Africa", "Mauritania", 
  "2020-09-08", 7165., 0., 12.857, 160., 0., 0.143, 1540.973, 0., 2.765, 
  34.411, 0., 0.031, 0.95, "", "", "", "", "", "", "", "", "", "", "", "", 
  279., 0.06, "", "", "tests performed", "", "", "", "", "", "", "", "", "", 
  29.63, 4.64966*^6, 4.289, 20.3, 3.138, 1.792, 3597.633, 6., 232.347, 2.42, 
  "", "", 15.95, "", 64.92, 0.546}, {"MRT", "Africa", "Mauritania", 
  "2020-09-09", 7191., 26., 14.571, 161., 1., 0.143, 1546.565, 5.592, 3.134, 
  34.626, 0.215, 0.031, 1.01, "", "", "", "", "", "", "", "", "", "", "", "", 
  279., 0.06, "", "", "tests performed", "", "", "", "", "", "", "", "", "", 
  29.63, 4.64966*^6, 4.289, 20.3, 3.138, 1.792, 3597.633, 6., 232.347, 2.42, 
  "", "", 15.95, "", 64.92, 0.546}, {"MRT", "Africa", "Mauritania", 
  "2020-09-10", 7222., 31., 16.571, 161., 0., 0.143, 1553.232, 6.667, 3.564, 
  34.626, 0., 0.031, 1.03, "", "", "", "", "", "", "", "", "", "", "", "", 
  279., 0.06, "", "", "tests performed", "", "", "", "", "", "", "", "", "", 
  21.3, 4.64966*^6, 4.289, 20.3, 3.138, 1.792, 3597.633, 6., 232.347, 2.42, 
  "", "", 15.95, "", 64.92, 0.546}, {"MRT", "Africa", "Mauritania", 
  "2020-09-11", 7266., 44., 20., 161., 0., 0.143, 1562.695, 9.463, 4.301, 
  34.626, 0., 0.031, 1.03, "", "", "", "", "", "", "", "", "", "", "", "", 
  279., 0.06, "", "", "tests performed", "", "", "", "", "", "", "", "", "", 
  21.3, 4.64966*^6, 4.289, 20.3, 3.138, 1.792, 3597.633, 6., 232.347, 2.42, 
  "", "", 15.95, "", 64.92, 0.546}, {"MRT", "Africa", "Mauritania", 
  "2020-09-12", 7274., 8., 20., 161., 0., 0.143, 1564.415, 1.721, 4.301, 
  34.626, 0., 0.031, 0.99, "", "", "", "", "", "", "", "", "", 76110., 
  16.369, "", 279., 0.06, "", "", "tests performed", "", "", "", "", "", "", 
  "", "", "", 21.3, 4.64966*^6, 4.289, 20.3, 3.138, 1.792, 3597.633, 6., 
  232.347, 2.42, "", "", 15.95, "", 64.92, 0.546}, 
 {"MRT", "Africa", "Mauritania", "2020-09-13", 7276., 2., 19.143, 161., 0., 
  0.143, 1564.846, 0.43, 4.117, 34.626, 0., 0.031, 0.95, "", "", "", "", "", 
  "", "", "", 146., 76256., 16.4, 0.031, 260., 0.056, "", "", 
  "tests performed", "", "", "", "", "", "", "", "", "", 21.3, 4.64966*^6, 
  4.289, 20.3, 3.138, 1.792, 3597.633, 6., 232.347, 2.42, "", "", 15.95, "", 
  64.92, 0.546}, {"MRT", "Africa", "Mauritania", "2020-09-14", 7295., 19., 
  18.571, 161., 0., 0.143, 1568.932, 4.086, 3.994, 34.626, 0., 0.031, 0.93, 
  "", "", "", "", "", "", "", "", 227., 76483., 16.449, 0.049, 253., 0.054, 
  "", "", "tests performed", "", "", "", "", "", "", "", "", "", 21.3, 
  4.64966*^6, 4.289, 20.3, 3.138, 1.792, 3597.633, 6., 232.347, 2.42, "", "", 
  15.95, "", 64.92, 0.546}, {"MRT", "Africa", "Mauritania", "2020-09-15", 
  7319., 24., 22., 161., 0., 0.143, 1574.094, 5.162, 4.732, 34.626, 0., 
  0.031, 0.9, "", "", "", "", "", "", "", "", 301., 76784., 16.514, 0.065, 
  256., 0.055, "", "", "tests performed", "", "", "", "", "", "", "", "", "", 
  21.3, 4.64966*^6, 4.289, 20.3, 3.138, 1.792, 3597.633, 6., 232.347, 2.42, 
  "", "", 15.95, "", 64.92, 0.546}, {"MRT", "Africa", "Mauritania", 
  "2020-09-16", 7332., 13., 20.143, 161., 0., 0., 1576.889, 2.796, 4.332, 
  34.626, 0., 0., 0.87, "", "", "", "", "", "", "", "", "", "", "", "", 240., 
  0.052, "", "", "tests performed", "", "", "", "", "", "", "", "", "", 21.3, 
  4.64966*^6, 4.289, 20.3, 3.138, 1.792, 3597.633, 6., 232.347, 2.42, "", "", 
  15.95, "", 64.92, 0.546}, {"MRT", "Africa", "Mauritania", "2020-09-17", 
  7346., 14., 17.714, 161., 0., 0., 1579.9, 3.011, 3.81, 34.626, 0., 0., 
  0.86, "", "", "", "", "", "", "", "", "", "", "", "", 225., 0.048, "", "", 
  "tests performed", "", "", "", "", "", "", "", "", "", 21.3, 4.64966*^6, 
  4.289, 20.3, 3.138, 1.792, 3597.633, 6., 232.347, 2.42, "", "", 15.95, "", 
  64.92, 0.546}, {"MRT", "Africa", "Mauritania", "2020-09-18", 7361., 15., 
  13.571, 161., 0., 0., 1583.127, 3.226, 2.919, 34.626, 0., 0., 0.84, "", "", 
  "", "", "", "", "", "", "", 77298., 16.624, "", 210., 0.045, "", "", 
  "tests performed", "", "", "", "", "", "", "", "", "", 21.3, 4.64966*^6, 
  4.289, 20.3, 3.138, 1.792, 3597.633, 6., 232.347, 2.42, "", "", 15.95, "", 
  64.92, 0.546}, {"MRT", "Africa", "Mauritania", "2020-09-19", 7365., 4., 
  13., 161., 0., 0., 1583.987, 0.86, 2.796, 34.626, 0., 0., 0.85, "", "", "", 
  "", "", "", "", "", 405., 77703., 16.712, 0.087, 228., 0.049, "", "", 
  "tests performed", "", "", "", "", "", "", "", "", "", 21.3, 4.64966*^6, 
  4.289, 20.3, 3.138, 1.792, 3597.633, 6., 232.347, 2.42, "", "", 15.95, "", 
  64.92, 0.546}, {"MRT", "Africa", "Mauritania", "2020-09-20", 7368., 3., 
  13.143, 161., 0., 0., 1584.632, 0.645, 2.827, 34.626, 0., 0., 0.86, "", "", 
  "", "", "", "", "", "", 267., 77970., 16.769, 0.057, 245., 0.053, "", "", 
  "tests performed", "", "", "", "", "", "", "", "", "", 21.3, 4.64966*^6, 
  4.289, 20.3, 3.138, 1.792, 3597.633, 6., 232.347, 2.42, "", "", 15.95, "", 
  64.92, 0.546}, {"MRT", "Africa", "Mauritania", "2020-09-21", 7384., 16., 
  12.714, 161., 0., 0., 1588.073, 3.441, 2.734, 34.626, 0., 0., 0.87, "", "", 
  "", "", "", "", "", "", "", "", "", "", 242., 0.052, "", "", 
  "tests performed", "", "", "", "", "", "", "", "", "", 21.3, 4.64966*^6, 
  4.289, 20.3, 3.138, 1.792, 3597.633, 6., 232.347, 2.42, "", "", 15.95, "", 
  64.92, 0.546}, {"MRT", "Africa", "Mauritania", "2020-09-22", 7403., 19., 
  12., 161., 0., 0., 1592.159, 4.086, 2.581, 34.626, 0., 0., 0.87, "", "", 
  "", "", "", "", "", "", "", "", "", "", 229., 0.049, "", "", 
  "tests performed", "", "", "", "", "", "", "", "", "", 21.3, 4.64966*^6, 
  4.289, 20.3, 3.138, 1.792, 3597.633, 6., 232.347, 2.42, "", "", 15.95, "", 
  64.92, 0.546}, {"MRT", "Africa", "Mauritania", "2020-09-23", 7425., 22., 
  13.286, 161., 0., 0., 1596.891, 4.732, 2.857, 34.626, 0., 0., 0.87, "", "", 
  "", "", "", "", "", "", "", "", "", "", 234., 0.05, "", "", 
  "tests performed", "", "", "", "", "", "", "", "", "", 21.3, 4.64966*^6, 
  4.289, 20.3, 3.138, 1.792, 3597.633, 6., 232.347, 2.42, "", "", 15.95, "", 
  64.92, 0.546}, {"MRT", "Africa", "Mauritania", "2020-09-24", 7433., 8., 
  12.429, 161., 0., 0., 1598.612, 1.721, 2.673, 34.626, 0., 0., 0.85, "", "", 
  "", "", "", "", "", "", "", "", "", "", 239., 0.051, "", "", 
  "tests performed", "", "", "", "", "", "", "", "", "", 21.3, 4.64966*^6, 
  4.289, 20.3, 3.138, 1.792, 3597.633, 6., 232.347, 2.42, "", "", 15.95, "", 
  64.92, 0.546}, {"MRT", "Africa", "Mauritania", "2020-09-25", 7457., 24., 
  13.714, 161., 0., 0., 1603.773, 5.162, 2.95, 34.626, 0., 0., 0.84, "", "", 
  "", "", "", "", "", "", "", "", "", "", 244., 0.052, "", "", 
  "tests performed", "", "", "", "", "", "", "", "", "", 21.3, 4.64966*^6, 
  4.289, 20.3, 3.138, 1.792, 3597.633, 6., 232.347, 2.42, "", "", 15.95, "", 
  64.92, 0.546}, {"MRT", "Africa", "Mauritania", "2020-09-26", 7462., 5., 
  13.857, 161., 0., 0., 1604.849, 1.075, 2.98, 34.626, 0., 0., 0.82, "", "", 
  "", "", "", "", "", "", "", "", "", "", 216., 0.046, "", "", 
  "tests performed", "", "", "", "", "", "", "", "", "", 21.3, 4.64966*^6, 
  4.289, 20.3, 3.138, 1.792, 3597.633, 6., 232.347, 2.42, "", "", 15.95, "", 
  64.92, 0.546}, {"MRT", "Africa", "Mauritania", "2020-09-27", 7464., 2., 
  13.714, 161., 0., 0., 1605.279, 0.43, 2.95, 34.626, 0., 0., 0.8, "", "", 
  "", "", "", "", "", "", "", "", "", "", 207., 0.045, "", "", 
  "tests performed", "", "", "", "", "", "", "", "", "", 21.3, 4.64966*^6, 
  4.289, 20.3, 3.138, 1.792, 3597.633, 6., 232.347, 2.42, "", "", 15.95, "", 
  64.92, 0.546}, {"MRT", "Africa", "Mauritania", "2020-09-28", 7474., 10., 
  12.857, 161., 0., 0., 1607.429, 2.151, 2.765, 34.626, 0., 0., 0.77, "", "", 
  "", "", "", "", "", "", "", "", "", "", 207., 0.045, "", "", 
  "tests performed", "", "", "", "", "", "", "", "", "", 21.3, 4.64966*^6, 
  4.289, 20.3, 3.138, 1.792, 3597.633, 6., 232.347, 2.42, "", "", 15.95, "", 
  64.92, 0.546}, {"MRT", "Africa", "Mauritania", "2020-09-29", 7488., 14., 
  12.143, 161., 0., 0., 1610.44, 3.011, 2.612, 34.626, 0., 0., 0.76, "", "", 
  "", "", "", "", "", "", "", 79835., 17.17, "", 207., 0.045, "", "", 
  "tests performed", "", "", "", "", "", "", "", "", "", 21.3, 4.64966*^6, 
  4.289, 20.3, 3.138, 1.792, 3597.633, 6., 232.347, 2.42, "", "", 15.95, "", 
  64.92, 0.546}, {"MRT", "Africa", "Mauritania", "2020-09-30", 7502., 14., 
  11., 161., 0., 0., 1613.451, 3.011, 2.366, 34.626, 0., 0., 0.73, "", "", 
  "", "", "", "", "", "", 216., 80051., 17.217, 0.046, 208., 0.045, "", "", 
  "tests performed", "", "", "", "", "", "", "", "", "", 21.3, 4.64966*^6, 
  4.289, 20.3, 3.138, 1.792, 3597.633, 6., 232.347, 2.42, "", "", 15.95, "", 
  64.92, 0.546}, {"MRT", "Africa", "Mauritania", "2020-10-01", 7505., 3., 
  10.286, 161., 0., 0., 1614.097, 0.645, 2.212, 34.626, 0., 0., 0.71, "", "", 
  "", "", "", "", "", "", 311., 80362., 17.283, 0.067, 223., 0.048, "", "", 
  "tests performed", "", "", "", "", "", "", "", "", "", 21.3, 4.64966*^6, 
  4.289, 20.3, 3.138, 1.792, 3597.633, 6., 232.347, 2.42, "", "", 15.95, "", 
  64.92, 0.546}, {"MRT", "Africa", "Mauritania", "2020-10-02", 7511., 6., 
  7.714, 162., 1., 0.143, 1615.387, 1.29, 1.659, 34.841, 0.215, 0.031, 0.7, 
  "", "", "", "", "", "", "", "", "", "", "", "", 216., 0.046, "", "", 
  "tests performed", "", "", "", "", "", "", "", "", "", 21.3, 4.64966*^6, 
  4.289, 20.3, 3.138, 1.792, 3597.633, 6., 232.347, 2.42, "", "", 15.95, "", 
  64.92, 0.546}, {"MRT", "Africa", "Mauritania", "2020-10-03", 7517., 6., 
  7.857, 162., 0., 0.143, 1616.677, 1.29, 1.69, 34.841, 0., 0.031, 0.72, "", 
  "", "", "", "", "", "", "", "", "", "", "", 209., 0.045, "", "", 
  "tests performed", "", "", "", "", "", "", "", "", "", 21.3, 4.64966*^6, 
  4.289, 20.3, 3.138, 1.792, 3597.633, 6., 232.347, 2.42, "", "", 15.95, "", 
  64.92, 0.546}, {"MRT", "Africa", "Mauritania", "2020-10-04", 7520., 3., 8., 
  162., 0., 0.143, 1617.323, 0.645, 1.721, 34.841, 0., 0.031, 0.72, "", "", 
  "", "", "", "", "", "", "", 80832., 17.384, "", 202., 0.043, "", "", 
  "tests performed", "", "", "", "", "", "", "", "", "", 21.3, 4.64966*^6, 
  4.289, 20.3, 3.138, 1.792, 3597.633, 6., 232.347, 2.42, "", "", 15.95, "", 
  64.92, 0.546}, {"MRT", "Africa", "Mauritania", "2020-10-05", 7523., 3., 7., 
  162., 0., 0.143, 1617.968, 0.645, 1.505, 34.841, 0., 0.031, 0.71, "", "", 
  "", "", "", "", "", "", 288., 81120., 17.446, 0.062, 213., 0.046, "", "", 
  "tests performed", "", "", "", "", "", "", "", "", "", 21.3, 4.64966*^6, 
  4.289, 20.3, 3.138, 1.792, 3597.633, 6., 232.347, 2.42, "", "", 15.95, "", 
  64.92, 0.546}, {"MRT", "Africa", "Mauritania", "2020-10-06", 7529., 6., 
  5.857, 162., 0., 0.143, 1619.258, 1.29, 1.26, 34.841, 0., 0.031, 0.72, "", 
  "", "", "", "", "", "", "", "", "", "", "", 209., 0.045, "", "", 
  "tests performed", "", "", "", "", "", "", "", "", "", 21.3, 4.64966*^6, 
  4.289, 20.3, 3.138, 1.792, 3597.633, 6., 232.347, 2.42, "", "", 15.95, "", 
  64.92, 0.546}, {"MRT", "Africa", "Mauritania", "2020-10-07", 7535., 6., 
  4.714, 162., 0., 0.143, 1620.549, 1.29, 1.014, 34.841, 0., 0.031, 0.75, "", 
  "", "", "", "", "", "", "", "", "", "", "", 203., 0.044, "", "", 
  "tests performed", "", "", "", "", "", "", "", "", "", 21.3, 4.64966*^6, 
  4.289, 20.3, 3.138, 1.792, 3597.633, 6., 232.347, 2.42, "", "", 15.95, "", 
  64.92, 0.546}, {"MRT", "Africa", "Mauritania", "2020-10-08", 7540., 5., 5., 
  162., 0., 0.143, 1621.624, 1.075, 1.075, 34.841, 0., 0.031, 0.78, "", "", 
  "", "", "", "", "", "", "", "", "", "", 184., 0.04, "", "", 
  "tests performed", "", "", "", "", "", "", "", "", "", 21.3, 4.64966*^6, 
  4.289, 20.3, 3.138, 1.792, 3597.633, 6., 232.347, 2.42, "", "", 15.95, "", 
  64.92, 0.546}, {"MRT", "Africa", "Mauritania", "2020-10-09", 7548., 8., 
  5.286, 163., 1., 0.143, 1623.345, 1.721, 1.137, 35.056, 0.215, 0.031, 0.82, 
  "", "", "", "", "", "", "", "", "", "", "", "", 187., 0.04, "", "", 
  "tests performed", "", "", "", "", "", "", "", "", "", 21.3, 4.64966*^6, 
  4.289, 20.3, 3.138, 1.792, 3597.633, 6., 232.347, 2.42, "", "", 15.95, "", 
  64.92, 0.546}, {"MRT", "Africa", "Mauritania", "2020-10-10", 7550., 2., 
  4.714, 163., 0., 0.143, 1623.775, 0.43, 1.014, 35.056, 0., 0.031, 0.86, "", 
  "", "", "", "", "", "", "", "", 82007., 17.637, "", 190., 0.041, "", "", 
  "tests performed", "", "", "", "", "", "", "", "", "", 21.3, 4.64966*^6, 
  4.289, 20.3, 3.138, 1.792, 3597.633, 6., 232.347, 2.42, "", "", 15.95, "", 
  64.92, 0.546}, {"MRT", "Africa", "Mauritania", "2020-10-11", 7550., 0., 
  4.286, 163., 0., 0.143, 1623.775, 0., 0.922, 35.056, 0., 0.031, 0.91, "", 
  "", "", "", "", "", "", "", 91., 82098., 17.657, 0.02, 181., 0.039, "", "", 
  "tests performed", "", "", "", "", "", "", "", "", "", 21.3, 4.64966*^6, 
  4.289, 20.3, 3.138, 1.792, 3597.633, 6., 232.347, 2.42, "", "", 15.95, "", 
  64.92, 0.546}, {"MRT", "Africa", "Mauritania", "2020-10-12", 7554., 4., 
  4.429, 163., 0., 0.143, 1624.635, 0.86, 0.952, 35.056, 0., 0.031, 0.97, "", 
  "", "", "", "", "", "", "", "", "", "", "", 179., 0.038, "", "", 
  "tests performed", "", "", "", "", "", "", "", "", "", 21.3, 4.64966*^6, 
  4.289, 20.3, 3.138, 1.792, 3597.633, 6., 232.347, 2.42, "", "", 15.95, "", 
  64.92, 0.546}, {"MRT", "Africa", "Mauritania", "2020-10-13", 7565., 11., 
  5.143, 163., 0., 0.143, 1627.001, 2.366, 1.106, 35.056, 0., 0.031, 1.04, 
  "", "", "", "", "", "", "", "", "", "", "", "", 192., 0.041, "", "", 
  "tests performed", "", "", "", "", "", "", "", "", "", 21.3, 4.64966*^6, 
  4.289, 20.3, 3.138, 1.792, 3597.633, 6., 232.347, 2.42, "", "", 15.95, "", 
  64.92, 0.546}, {"MRT", "Africa", "Mauritania", "2020-10-14", 7572., 7., 
  5.286, 163., 0., 0.143, 1628.506, 1.505, 1.137, 35.056, 0., 0.031, 1.08, 
  "", "", "", "", "", "", "", "", "", "", "", "", 206., 0.044, "", "", 
  "tests performed", "", "", "", "", "", "", "", "", "", 21.3, 4.64966*^6, 
  4.289, 20.3, 3.138, 1.792, 3597.633, 6., 232.347, 2.42, "", "", 15.95, "", 
  64.92, 0.546}, {"MRT", "Africa", "Mauritania", "2020-10-15", 7585., 13., 
  6.429, 163., 0., 0.143, 1631.302, 2.796, 1.383, 35.056, 0., 0.031, 1.13, 
  "", "", "", "", "", "", "", "", "", "", "", "", 220., 0.047, "", "", 
  "tests performed", "", "", "", "", "", "", "", "", "", 21.3, 4.64966*^6, 
  4.289, 20.3, 3.138, 1.792, 3597.633, 6., 232.347, 2.42, "", "", 15.95, "", 
  64.92, 0.546}, {"MRT", "Africa", "Mauritania", "2020-10-16", 7603., 18., 
  7.857, 163., 0., 0., 1635.173, 3.871, 1.69, 35.056, 0., 0., 1.15, "", "", 
  "", "", "", "", "", "", "", "", "", "", 233., 0.05, "", "", 
  "tests performed", "", "", "", "", "", "", "", "", "", 21.3, 4.64966*^6, 
  4.289, 20.3, 3.138, 1.792, 3597.633, 6., 232.347, 2.42, "", "", 15.95, "", 
  64.92, 0.546}, {"MRT", "Africa", "Mauritania", "2020-10-17", 7607., 4., 
  8.143, 163., 0., 0., 1636.034, 0.86, 1.751, 35.056, 0., 0., 1.13, "", "", 
  "", "", "", "", "", "", "", "", "", "", 247., 0.053, "", "", 
  "tests performed", "", "", "", "", "", "", "", "", "", 21.3, 4.64966*^6, 
  4.289, 20.3, 3.138, 1.792, 3597.633, 6., 232.347, 2.42, "", "", 15.95, "", 
  64.92, 0.546}, {"MRT", "Africa", "Mauritania", "2020-10-18", 7608., 1., 
  8.286, 163., 0., 0., 1636.249, 0.215, 1.782, 35.056, 0., 0., 1.12, "", "", 
  "", "", "", "", "", "", "", "", "", "", 273., 0.059, "", "", 
  "tests performed", "", "", "", "", "", "", "", "", "", 21.3, 4.64966*^6, 
  4.289, 20.3, 3.138, 1.792, 3597.633, 6., 232.347, 2.42, "", "", 15.95, "", 
  64.92, 0.546}, {"MRT", "Africa", "Mauritania", "2020-10-19", 7621., 13., 
  9.571, 163., 0., 0., 1639.045, 2.796, 2.059, 35.056, 0., 0., 1.12, "", "", 
  "", "", "", "", "", "", "", "", "", "", 273., 0.059, "", "", 
  "tests performed", "", "", "", "", "", "", "", "", "", 21.3, 4.64966*^6, 
  4.289, 20.3, 3.138, 1.792, 3597.633, 6., 232.347, 2.42, "", "", 15.95, "", 
  64.92, 0.546}, {"MRT", "Africa", "Mauritania", "2020-10-20", 7634., 13., 
  9.857, 163., 0., 0., 1641.84, 2.796, 2.12, 35.056, 0., 0., 1.09, "", "", 
  "", "", "", "", "", "", "", "", "", "", 273., 0.059, "", "", 
  "tests performed", "", "", "", "", "", "", "", "", "", 21.3, 4.64966*^6, 
  4.289, 20.3, 3.138, 1.792, 3597.633, 6., 232.347, 2.42, "", "", 15.95, "", 
  64.92, 0.546}, {"MRT", "Africa", "Mauritania", "2020-10-21", 7638., 4., 
  9.429, 163., 0., 0., 1642.701, 0.86, 2.028, 35.056, 0., 0., 1.06, "", "", 
  "", "", "", "", "", "", "", "", "", "", 273., 0.059, "", "", 
  "tests performed", "", "", "", "", "", "", "", "", "", 21.3, 4.64966*^6, 
  4.289, 20.3, 3.138, 1.792, 3597.633, 6., 232.347, 2.42, "", "", 15.95, "", 
  64.92, 0.546}, {"MRT", "Africa", "Mauritania", "2020-10-22", 7650., 12., 
  9.286, 163., 0., 0., 1645.282, 2.581, 1.997, 35.056, 0., 0., 1.05, "", "", 
  "", "", "", "", "", "", "", "", "", "", 273., 0.059, "", "", 
  "tests performed", "", "", "", "", "", "", "", "", "", 21.3, 4.64966*^6, 
  4.289, 20.3, 3.138, 1.792, 3597.633, 6., 232.347, 2.42, "", "", 15.95, "", 
  64.92, 0.546}, {"MRT", "Africa", "Mauritania", "2020-10-23", 7662., 12., 
  8.429, 163., 0., 0., 1647.862, 2.581, 1.813, 35.056, 0., 0., 1.05, "", "", 
  "", "", "", "", "", "", "", "", "", "", 273., 0.059, "", "", 
  "tests performed", "", "", "", "", "", "", "", "", "", 21.3, 4.64966*^6, 
  4.289, 20.3, 3.138, 1.792, 3597.633, 6., 232.347, 2.42, "", "", 15.95, "", 
  64.92, 0.546}, {"MRT", "Africa", "Mauritania", "2020-10-24", 7663., 1., 8., 
  163., 0., 0., 1648.077, 0.215, 1.721, 35.056, 0., 0., 1.04, "", "", "", "", 
  "", "", "", "", "", "", "", "", 273., 0.059, "", "", "tests performed", "", 
  "", "", "", "", "", "", "", "", 21.3, 4.64966*^6, 4.289, 20.3, 3.138, 
  1.792, 3597.633, 6., 232.347, 2.42, "", "", 15.95, "", 64.92, 0.546}, 
 {"MRT", "Africa", "Mauritania", "2020-10-25", 7664., 1., 8., 163., 0., 0., 
  1648.293, 0.215, 1.721, 35.056, 0., 0., 1.05, "", "", "", "", "", "", "", 
  "", "", "", "", "", 273., 0.059, "", "", "tests performed", "", "", "", "", 
  "", "", "", "", "", 21.3, 4.64966*^6, 4.289, 20.3, 3.138, 1.792, 3597.633, 
  6., 232.347, 2.42, "", "", 15.95, "", 64.92, 0.546}, 
 {"MRT", "Africa", "Mauritania", "2020-10-26", 7677., 13., 8., 163., 0., 0., 
  1651.088, 2.796, 1.721, 35.056, 0., 0., 1.06, "", "", "", "", "", "", "", 
  "", "", "", "", "", 273., 0.059, "", "", "tests performed", "", "", "", "", 
  "", "", "", "", "", 21.3, 4.64966*^6, 4.289, 20.3, 3.138, 1.792, 3597.633, 
  6., 232.347, 2.42, "", "", 15.95, "", 64.92, 0.546}, 
 {"MRT", "Africa", "Mauritania", "2020-10-27", 7680., 3., 6.571, 163., 0., 
  0., 1651.734, 0.645, 1.413, 35.056, 0., 0., 1.05, "", "", "", "", "", "", 
  "", "", "", "", "", "", 273., 0.059, "", "", "tests performed", "", "", "", 
  "", "", "", "", "", "", 21.3, 4.64966*^6, 4.289, 20.3, 3.138, 1.792, 
  3597.633, 6., 232.347, 2.42, "", "", 15.95, "", 64.92, 0.546}, 
 {"MRT", "Africa", "Mauritania", "2020-10-28", 7688., 8., 7.143, 163., 0., 
  0., 1653.454, 1.721, 1.536, 35.056, 0., 0., 1.07, "", "", "", "", "", "", 
  "", "", "", "", "", "", 273., 0.059, "", "", "tests performed", "", "", "", 
  "", "", "", "", "", "", 21.3, 4.64966*^6, 4.289, 20.3, 3.138, 1.792, 
  3597.633, 6., 232.347, 2.42, "", "", 15.95, "", 64.92, 0.546}, 
 {"MRT", "Africa", "Mauritania", "2020-10-29", 7700., 12., 7.143, 163., 0., 
  0., 1656.035, 2.581, 1.536, 35.056, 0., 0., 1.09, "", "", "", "", "", "", 
  "", "", "", "", "", "", 273., 0.059, "", "", "tests performed", "", "", "", 
  "", "", "", "", "", "", 21.3, 4.64966*^6, 4.289, 20.3, 3.138, 1.792, 
  3597.633, 6., 232.347, 2.42, "", "", 15.95, "", 64.92, 0.546}, 
 {"MRT", "Africa", "Mauritania", "2020-10-30", 7700., 0., 5.429, 163., 0., 
  0., 1656.035, 0., 1.168, 35.056, 0., 0., 1.12, "", "", "", "", "", "", "", 
  "", "", "", "", "", 273., 0.059, "", "", "tests performed", "", "", "", "", 
  "", "", "", "", "", 21.3, 4.64966*^6, 4.289, 20.3, 3.138, 1.792, 3597.633, 
  6., 232.347, 2.42, "", "", 15.95, "", 64.92, 0.546}, 
 {"MRT", "Africa", "Mauritania", "2020-10-31", 7703., 3., 5.714, 163., 0., 
  0., 1656.68, 0.645, 1.229, 35.056, 0., 0., 1.2, "", "", "", "", "", "", "", 
  "", "", 87552., 18.83, "", 273., 0.059, "", "", "tests performed", "", "", 
  "", "", "", "", "", "", "", 21.3, 4.64966*^6, 4.289, 20.3, 3.138, 1.792, 
  3597.633, 6., 232.347, 2.42, "", "", 15.95, "", 64.92, 0.546}, 
 {"MRT", "Africa", "Mauritania", "2020-11-01", 7704., 1., 5.714, 163., 0., 
  0., 1656.895, 0.215, 1.229, 35.056, 0., 0., 1.29, "", "", "", "", "", "", 
  "", "", 81., 87633., 18.847, 0.017, 245., 0.053, "", "", "tests performed", 
  "", "", "", "", "", "", "", "", "", 21.3, 4.64966*^6, 4.289, 20.3, 3.138, 
  1.792, 3597.633, 6., 232.347, 2.42, "", "", 15.95, "", 64.92, 0.546}, 
 {"MRT", "Africa", "Mauritania", "2020-11-02", 7704., 0., 3.857, 163., 0., 
  0., 1656.895, 0., 0.83, 35.056, 0., 0., 1.39, "", "", "", "", "", "", "", 
  "", 677., 88310., 18.993, 0.146, 303., 0.065, "", "", "tests performed", 
  "", "", "", "", "", "", "", "", "", 21.3, 4.64966*^6, 4.289, 20.3, 3.138, 
  1.792, 3597.633, 6., 232.347, 2.42, "", "", 15.95, "", 64.92, 0.546}, 
 {"MRT", "Africa", "Mauritania", "2020-11-03", 7724., 20., 6.286, 164., 1., 
  0.143, 1661.197, 4.301, 1.352, 35.271, 0.215, 0.031, 1.55, "", "", "", "", 
  "", "", "", "", "", "", "", "", 342., 0.074, "", "", "tests performed", "", 
  "", "", "", "", "", "", "", "", 21.3, 4.64966*^6, 4.289, 20.3, 3.138, 
  1.792, 3597.633, 6., 232.347, 2.42, "", "", 15.95, "", 64.92, 0.546}, 
 {"MRT", "Africa", "Mauritania", "2020-11-04", 7744., 20., 8., 164., 0., 
  0.143, 1665.498, 4.301, 1.721, 35.271, 0., 0.031, 1.62, "", "", "", "", "", 
  "", "", "", "", "", "", "", 380., 0.082, "", "", "tests performed", "", "", 
  "", "", "", "", "", "", "", 21.3, 4.64966*^6, 4.289, 20.3, 3.138, 1.792, 
  3597.633, 6., 232.347, 2.42, "", "", 15.95, "", 64.92, 0.546}, 
 {"MRT", "Africa", "Mauritania", "2020-11-05", 7777., 33., 11., 165., 1., 
  0.286, 1672.595, 7.097, 2.366, 35.486, 0.215, 0.061, 1.64, "", "", "", "", 
  "", "", "", "", "", "", "", "", 419., 0.09, "", "", "tests performed", "", 
  "", "", "", "", "", "", "", "", 21.3, 4.64966*^6, 4.289, 20.3, 3.138, 
  1.792, 3597.633, 6., 232.347, 2.42, "", "", 15.95, "", 64.92, 0.546}, 
 {"MRT", "Africa", "Mauritania", "2020-11-06", 7804., 27., 14.857, 165., 0., 
  0.286, 1678.402, 5.807, 3.195, 35.486, 0., 0.061, 1.59, "", "", "", "", "", 
  "", "", "", "", "", "", "", 457., 0.098, "", "", "tests performed", "", "", 
  "", "", "", "", "", "", "", 21.3, 4.64966*^6, 4.289, 20.3, 3.138, 1.792, 
  3597.633, 6., 232.347, 2.42, "", "", 15.95, "", 64.92, 0.546}, 
 {"MRT", "Africa", "Mauritania", "2020-11-07", 7814., 10., 15.857, 165., 0., 
  0.286, 1680.553, 2.151, 3.41, 35.486, 0., 0.061, 1.53, "", "", "", "", "", 
  "", "", "", "", "", "", "", 496., 0.107, "", "", "tests performed", "", "", 
  "", "", "", "", "", "", "", 21.3, 4.64966*^6, 4.289, 20.3, 3.138, 1.792, 
  3597.633, 6., 232.347, 2.42, "", "", 15.95, "", 64.92, 0.546}, 
 {"MRT", "Africa", "Mauritania", "2020-11-08", 7820., 6., 16.571, 165., 0., 
  0.286, 1681.843, 1.29, 3.564, 35.486, 0., 0.061, 1.48, "", "", "", "", "", 
  "", "", "", "", "", "", "", 562., 0.121, "", "", "tests performed", "", "", 
  "", "", "", "", "", "", "", 21.3, 4.64966*^6, 4.289, 20.3, 3.138, 1.792, 
  3597.633, 6., 232.347, 2.42, "", "", 15.95, "", 64.92, 0.546}, 
 {"MRT", "Africa", "Mauritania", "2020-11-09", 7833., 13., 18.429, 165., 0., 
  0.286, 1684.639, 2.796, 3.963, 35.486, 0., 0.061, 1.45, "", "", "", "", "", 
  "", "", "", "", "", "", "", 543., 0.117, "", "", "tests performed", "", "", 
  "", "", "", "", "", "", "", 21.3, 4.64966*^6, 4.289, 20.3, 3.138, 1.792, 
  3597.633, 6., 232.347, 2.42, "", "", 15.95, "", 64.92, 0.546}, 
 {"MRT", "Africa", "Mauritania", "2020-11-10", 7848., 15., 17.714, 165., 0., 
  0.143, 1687.865, 3.226, 3.81, 35.486, 0., 0.031, 1.44, "", "", "", "", "", 
  "", "", "", "", "", "", "", 543., 0.117, "", "", "tests performed", "", "", 
  "", "", "", "", "", "", "", 21.3, 4.64966*^6, 4.289, 20.3, 3.138, 1.792, 
  3597.633, 6., 232.347, 2.42, "", "", 15.95, "", 64.92, 0.546}, 
 {"MRT", "Africa", "Mauritania", "2020-11-11", 7885., 37., 20.143, 165., 0., 
  0.143, 1695.823, 7.958, 4.332, 35.486, 0., 0.031, 1.44, "", "", "", "", "", 
  "", "", "", "", "", "", "", 543., 0.117, "", "", "tests performed", "", "", 
  "", "", "", "", "", "", "", 21.3, 4.64966*^6, 4.289, 20.3, 3.138, 1.792, 
  3597.633, 6., 232.347, 2.42, "", "", 15.95, "", 64.92, 0.546}, 
 {"MRT", "Africa", "Mauritania", "2020-11-12", 7900., 15., 17.571, 165., 0., 
  0., 1699.049, 3.226, 3.779, 35.486, 0., 0., 1.41, "", "", "", "", "", "", 
  "", "", "", "", "", "", 543., 0.117, "", "", "tests performed", "", "", "", 
  "", "", "", "", "", "", 21.3, 4.64966*^6, 4.289, 20.3, 3.138, 1.792, 
  3597.633, 6., 232.347, 2.42, "", "", 15.95, "", 64.92, 0.546}, 
 {"MRT", "Africa", "Mauritania", "2020-11-13", 7932., 32., 18.286, 165., 0., 
  0., 1705.931, 6.882, 3.933, 35.486, 0., 0., 1.39, "", "", "", "", "", "", 
  "", "", "", "", "", "", 543., 0.117, "", "", "tests performed", "", "", "", 
  "", "", "", "", "", "", 21.3, 4.64966*^6, 4.289, 20.3, 3.138, 1.792, 
  3597.633, 6., 232.347, 2.42, "", "", 15.95, "", 64.92, 0.546}, 
 {"MRT", "Africa", "Mauritania", "2020-11-14", 7948., 16., 19.143, 165., 0., 
  0., 1709.372, 3.441, 4.117, 35.486, 0., 0., 1.38, "", "", "", "", "", "", 
  "", "", "", "", "", "", 543., 0.117, "", "", "tests performed", "", "", "", 
  "", "", "", "", "", "", 21.3, 4.64966*^6, 4.289, 20.3, 3.138, 1.792, 
  3597.633, 6., 232.347, 2.42, "", "", 15.95, "", 64.92, 0.546}, 
 {"MRT", "Africa", "Mauritania", "2020-11-15", 7952., 4., 18.857, 165., 0., 
  0., 1710.233, 0.86, 4.056, 35.486, 0., 0., 1.36, "", "", "", "", "", "", 
  "", "", "", "", "", "", 543., 0.117, "", "", "tests performed", "", "", "", 
  "", "", "", "", "", "", 21.3, 4.64966*^6, 4.289, 20.3, 3.138, 1.792, 
  3597.633, 6., 232.347, 2.42, "", "", 15.95, "", 64.92, 0.546}, 
 {"MRT", "Africa", "Mauritania", "2020-11-16", 7979., 27., 20.857, 165., 0., 
  0., 1716.039, 5.807, 4.486, 35.486, 0., 0., 1.37, "", "", "", "", "", "", 
  "", "", "", "", "", "", 543., 0.117, "", "", "tests performed", "", "", "", 
  "", "", "", "", "", "", 21.3, 4.64966*^6, 4.289, 20.3, 3.138, 1.792, 
  3597.633, 6., 232.347, 2.42, "", "", 15.95, "", 64.92, 0.546}, 
 {"MRT", "Africa", "Mauritania", "2020-11-17", 7994., 15., 20.857, 165., 0., 
  0., 1719.265, 3.226, 4.486, 35.486, 0., 0., 1.36, "", "", "", "", "", "", 
  "", "", "", "", "", "", 543., 0.117, "", "", "tests performed", "", "", "", 
  "", "", "", "", "", "", 21.3, 4.64966*^6, 4.289, 20.3, 3.138, 1.792, 
  3597.633, 6., 232.347, 2.42, "", "", 15.95, "", 64.92, 0.546}, 
 {"MRT", "Africa", "Mauritania", "2020-11-18", 8010., 16., 17.857, 167., 2., 
  0.286, 1722.707, 3.441, 3.841, 35.917, 0.43, 0.061, 1.38, "", "", "", "", 
  "", "", "", "", "", "", "", "", 543., 0.117, "", "", "tests performed", "", 
  "", "", "", "", "", "", "", "", 21.3, 4.64966*^6, 4.289, 20.3, 3.138, 
  1.792, 3597.633, 6., 232.347, 2.42, "", "", 15.95, "", 64.92, 0.546}, 
 {"MRT", "Africa", "Mauritania", "2020-11-19", 8034., 24., 19.143, 168., 1., 
  0.429, 1727.868, 5.162, 4.117, 36.132, 0.215, 0.092, 1.43, "", "", "", "", 
  "", "", "", "", "", 97537., 20.977, "", 543., 0.117, "", "", 
  "tests performed", "", "", "", "", "", "", "", "", "", 21.3, 4.64966*^6, 
  4.289, 20.3, 3.138, 1.792, 3597.633, 6., 232.347, 2.42, "", "", 15.95, "", 
  64.92, 0.546}, {"MRT", "Africa", "Mauritania", "2020-11-20", 8075., 41., 
  20.429, 169., 1., 0.571, 1736.686, 8.818, 4.394, 36.347, 0.215, 0.123, 
  1.48, "", "", "", "", "", "", "", "", "", "", "", "", 544., 0.117, "", "", 
  "tests performed", "", "", "", "", "", "", "", "", "", 21.3, 4.64966*^6, 
  4.289, 20.3, 3.138, 1.792, 3597.633, 6., 232.347, 2.42, "", "", 15.95, "", 
  64.92, 0.546}, {"MRT", "Africa", "Mauritania", "2020-11-21", 8096., 21., 
  21.143, 169., 0., 0.571, 1741.203, 4.516, 4.547, 36.347, 0., 0.123, 1.53, 
  "", "", "", "", "", "", "", "", "", 98641., 21.215, "", 545., 0.117, "", 
  "", "tests performed", "", "", "", "", "", "", "", "", "", 21.3, 
  4.64966*^6, 4.289, 20.3, 3.138, 1.792, 3597.633, 6., 232.347, 2.42, "", "", 
  15.95, "", 64.92, 0.546}, {"MRT", "Africa", "Mauritania", "2020-11-22", 
  8128., 32., 25.143, 169., 0., 0.571, 1748.085, 6.882, 5.407, 36.347, 0., 
  0.123, 1.58, "", "", "", "", "", "", "", "", "", "", "", "", 535., 0.115, 
  "", "", "tests performed", "", "", "", "", "", "", "", "", "", 21.3, 
  4.64966*^6, 4.289, 20.3, 3.138, 1.792, 3597.633, 6., 232.347, 2.42, "", "", 
  15.95, "", 64.92, 0.546}, {"MRT", "Africa", "Mauritania", "2020-11-23", 
  8167., 39., 26.857, 169., 0., 0.571, 1756.473, 8.388, 5.776, 36.347, 0., 
  0.123, 1.61, "", "", "", "", "", "", "", "", "", "", "", "", 525., 0.113, 
  "", "", "tests performed", "", "", "", "", "", "", "", "", "", 21.3, 
  4.64966*^6, 4.289, 20.3, 3.138, 1.792, 3597.633, 6., 232.347, 2.42, "", "", 
  15.95, "", 64.92, 0.546}, {"MRT", "Africa", "Mauritania", "2020-11-24", 
  8193., 26., 28.429, 169., 0., 0.571, 1762.064, 5.592, 6.114, 36.347, 0., 
  0.123, 1.64, "", "", "", "", "", "", "", "", "", 100053., 21.518, "", 515., 
  0.111, "", "", "tests performed", "", "", "", "", "", "", "", "", "", 21.3, 
  4.64966*^6, 4.289, 20.3, 3.138, 1.792, 3597.633, 6., 232.347, 2.42, "", "", 
  15.95, "", 64.92, 0.546}, {"MRT", "Africa", "Mauritania", "2020-11-25", 
  8246., 53., 33.714, 171., 2., 0.571, 1773.463, 11.399, 7.251, 36.777, 0.43, 
  0.123, 1.69, "", "", "", "", "", "", "", "", 739., 100792., 21.677, 0.159, 
  543., 0.117, "", "", "tests performed", "", "", "", "", "", "", "", "", "", 
  21.3, 4.64966*^6, 4.289, 20.3, 3.138, 1.792, 3597.633, 6., 232.347, 2.42, 
  "", "", 15.95, "", 64.92, 0.546}, {"MRT", "Africa", "Mauritania", 
  "2020-11-26", 8288., 42., 36.286, 171., 0., 0.429, 1782.496, 9.033, 7.804, 
  36.777, 0., 0.092, 1.74, "", "", "", "", "", "", "", "", "", "", "", "", 
  581., 0.125, "", "", "tests performed", "", "", "", "", "", "", "", "", "", 
  21.3, 4.64966*^6, 4.289, 20.3, 3.138, 1.792, 3597.633, 6., 232.347, 2.42, 
  "", "", 15.95, "", 64.92, 0.546}, {"MRT", "Africa", "Mauritania", 
  "2020-11-27", 8424., 136., 49.857, 172., 1., 0.429, 1811.745, 29.249, 
  10.723, 36.992, 0.215, 0.092, 1.8, "", "", "", "", "", "", "", "", "", "", 
  "", "", 618., 0.133, "", "", "tests performed", "", "", "", "", "", "", "", 
  "", "", 21.3, 4.64966*^6, 4.289, 20.3, 3.138, 1.792, 3597.633, 6., 232.347, 
  2.42, "", "", 15.95, "", 64.92, 0.546}, {"MRT", "Africa", "Mauritania", 
  "2020-11-28", 8458., 34., 51.714, 172., 0., 0.429, 1819.058, 7.312, 11.122, 
  36.992, 0., 0.092, 1.79, "", "", "", "", "", "", "", "", "", 103229., 
  22.201, "", 655., 0.141, "", "", "tests performed", "", "", "", "", "", "", 
  "", "", "", 21.3, 4.64966*^6, 4.289, 20.3, 3.138, 1.792, 3597.633, 6., 
  232.347, 2.42, "", "", 15.95, "", 64.92, 0.546}, 
 {"MRT", "Africa", "Mauritania", "2020-11-29", 8547., 89., 59.857, 175., 3., 
  0.857, 1838.199, 19.141, 12.873, 37.637, 0.645, 0.184, 1.79, "", "", "", 
  "", "", "", "", "", "", "", "", "", 652., 0.14, "", "", "tests performed", 
  "", "", "", "", "", "", "", "", "", 21.3, 4.64966*^6, 4.289, 20.3, 3.138, 
  1.792, 3597.633, 6., 232.347, 2.42, "", "", 15.95, "", 64.92, 0.546}, 
 {"MRT", "Africa", "Mauritania", "2020-11-30", 8601., 54., 62., 177., 2., 
  1.143, 1849.813, 11.614, 13.334, 38.067, 0.43, 0.246, 1.78, "", "", "", "", 
  "", "", "", "", "", 104129., 22.395, "", 650., 0.14, "", "", 
  "tests performed", "", "", "", "", "", "", "", "", "", 21.3, 4.64966*^6, 
  4.289, 20.3, 3.138, 1.792, 3597.633, 6., 232.347, 2.42, "", "", 15.95, "", 
  64.92, 0.546}, {"MRT", "Africa", "Mauritania", "2020-12-01", 8710., 109., 
  73.857, 177., 0., 1.143, 1873.255, 23.443, 15.884, 38.067, 0., 0.246, 1.78, 
  "", "", "", "", "", "", "", "", 746., 104875., 22.555, 0.16, 689., 0.148, 
  "", "", "tests performed", "", "", "", "", "", "", "", "", "", 21.3, 
  4.64966*^6, 4.289, 20.3, 3.138, 1.792, 3597.633, 6., 232.347, 2.42, "", "", 
  15.95, "", 64.92, 0.546}, {"MRT", "Africa", "Mauritania", "2020-12-02", 
  8863., 153., 88.143, 179., 2., 1.143, 1906.161, 32.906, 18.957, 38.497, 
  0.43, 0.246, 1.77, "", "", "", "", "", "", "", "", "", "", "", "", "", "", 
  "", "", "", "", "", "", "", "", "", "", "", "", 37.96, 4.64966*^6, 4.289, 
  20.3, 3.138, 1.792, 3597.633, 6., 232.347, 2.42, "", "", 15.95, "", 64.92, 
  0.546}, {"MRT", "Africa", "Mauritania", "2020-12-03", 9005., 142., 102.429, 
  181., 2., 1.429, 1936.701, 30.54, 22.029, 38.928, 0.43, 0.307, 1.75, "", 
  "", "", "", "", "", "", "", "", "", "", "", "", "", "", "", "", "", "", "", 
  "", "", "", "", "", "", 37.96, 4.64966*^6, 4.289, 20.3, 3.138, 1.792, 
  3597.633, 6., 232.347, 2.42, "", "", 15.95, "", 64.92, 0.546}, 
 {"MRT", "Africa", "Mauritania", "2020-12-04", 9181., 176., 108.143, 182., 
  1., 1.429, 1974.553, 37.852, 23.258, 39.143, 0.215, 0.307, 1.72, "", "", 
  "", "", "", "", "", "", "", "", "", "", "", "", "", "", "", "", "", "", "", 
  "", "", "", "", "", 45.37, 4.64966*^6, 4.289, 20.3, 3.138, 1.792, 3597.633, 
  6., 232.347, 2.42, "", "", 15.95, "", 64.92, 0.546}, 
 {"MRT", "Africa", "Mauritania", "2020-12-05", 9359., 178., 128.714, 184., 
  2., 1.714, 2012.835, 38.282, 27.683, 39.573, 0.43, 0.369, 1.7, "", "", "", 
  "", "", "", "", "", "", "", "", "", "", "", "", "", "", "", "", "", "", "", 
  "", "", "", "", 45.37, 4.64966*^6, 4.289, 20.3, 3.138, 1.792, 3597.633, 6., 
  232.347, 2.42, "", "", 15.95, "", 64.92, 0.546}, 
 {"MRT", "Africa", "Mauritania", "2020-12-06", 9516., 157., 138.429, 188., 
  4., 1.857, 2046.601, 33.766, 29.772, 40.433, 0.86, 0.399, 1.65, "", "", "", 
  "", "", "", "", "", "", "", "", "", "", "", "", "", "", "", "", "", "", "", 
  "", "", "", "", 45.37, 4.64966*^6, 4.289, 20.3, 3.138, 1.792, 3597.633, 6., 
  232.347, 2.42, "", "", 15.95, "", 64.92, 0.546}, 
 {"MRT", "Africa", "Mauritania", "2020-12-07", 9679., 163., 154., 194., 6., 
  2.429, 2081.658, 35.056, 33.121, 41.723, 1.29, 0.522, 1.6, "", "", "", "", 
  "", "", "", "", "", "", "", "", "", "", "", "", "", "", "", "", "", "", "", 
  "", "", "", 45.37, 4.64966*^6, 4.289, 20.3, 3.138, 1.792, 3597.633, 6., 
  232.347, 2.42, "", "", 15.95, "", 64.92, 0.546}, 
 {"MRT", "Africa", "Mauritania", "2020-12-08", 9876., 197., 166.571, 197., 
  3., 2.857, 2124.026, 42.369, 35.824, 42.369, 0.645, 0.614, 1.54, "", "", 
  "", "", "", "", "", "", "", "", "", "", "", "", "", "", "", "", "", "", "", 
  "", "", "", "", "", 51.85, 4.64966*^6, 4.289, 20.3, 3.138, 1.792, 3597.633, 
  6., 232.347, 2.42, "", "", 15.95, "", 64.92, 0.546}, 
 {"MRT", "Africa", "Mauritania", "2020-12-09", 10105., 229., 177.429, 202., 
  5., 3.286, 2173.277, 49.251, 38.159, 43.444, 1.075, 0.707, 1.49, "", "", 
  "", "", "", "", "", "", "", "", "", "", "", "", "", "", "", "", "", "", "", 
  "", "", "", "", "", 51.85, 4.64966*^6, 4.289, 20.3, 3.138, 1.792, 3597.633, 
  6., 232.347, 2.42, "", "", 15.95, "", 64.92, 0.546}, 
 {"MRT", "Africa", "Mauritania", "2020-12-10", 10268., 163., 180.429, 210., 
  8., 4.143, 2208.334, 35.056, 38.805, 45.165, 1.721, 0.891, 1.45, "", "", 
  "", "", "", "", "", "", "", "", "", "", "", "", "", "", "", "", "", "", "", 
  "", "", "", "", "", 51.85, 4.64966*^6, 4.289, 20.3, 3.138, 1.792, 3597.633, 
  6., 232.347, 2.42, "", "", 15.95, "", 64.92, 0.546}, 
 {"MRT", "Africa", "Mauritania", "2020-12-11", 10501., 233., 188.571, 210., 
  0., 4., 2258.445, 50.111, 40.556, 45.165, 0., 0.86, 1.41, "", "", "", "", 
  "", "", "", "", "", "", "", "", "", "", "", "", "", "", "", "", "", "", "", 
  "", "", "", 51.85, 4.64966*^6, 4.289, 20.3, 3.138, 1.792, 3597.633, 6., 
  232.347, 2.42, "", "", 15.95, "", 64.92, 0.546}, 
 {"MRT", "Africa", "Mauritania", "2020-12-12", 10780., 279., 203., 222., 12., 
  5.429, 2318.449, 60.004, 43.659, 47.745, 2.581, 1.168, 1.39, "", "", "", 
  "", "", "", "", "", "", "", "", "", "", "", "", "", "", "", "", "", "", "", 
  "", "", "", "", 51.85, 4.64966*^6, 4.289, 20.3, 3.138, 1.792, 3597.633, 6., 
  232.347, 2.42, "", "", 15.95, "", 64.92, 0.546}, 
 {"MRT", "Africa", "Mauritania", "2020-12-13", 10971., 191., 207.857, 225., 
  3., 5.286, 2359.527, 41.078, 44.704, 48.391, 0.645, 1.137, 1.34, "", "", 
  "", "", "", "", "", "", "", "", "", "", "", "", "", "", "", "", "", "", "", 
  "", "", "", "", "", 59.26, 4.64966*^6, 4.289, 20.3, 3.138, 1.792, 3597.633, 
  6., 232.347, 2.42, "", "", 15.95, "", 64.92, 0.546}, 
 {"MRT", "Africa", "Mauritania", "2020-12-14", 11135., 164., 208., 228., 3., 
  4.857, 2394.799, 35.271, 44.734, 49.036, 0.645, 1.045, 1.29, "", "", "", 
  "", "", "", "", "", "", "", "", "", "", "", "", "", "", "", "", "", "", "", 
  "", "", "", "", 59.26, 4.64966*^6, 4.289, 20.3, 3.138, 1.792, 3597.633, 6., 
  232.347, 2.42, "", "", 15.95, "", 64.92, 0.546}, 
 {"MRT", "Africa", "Mauritania", "2020-12-15", 11431., 296., 222.143, 236., 
  8., 5.571, 2458.459, 63.661, 47.776, 50.756, 1.721, 1.198, 1.24, "", "", 
  "", "", "", "", "", "", "", "", "", "", "", "", "", "", "", "", "", "", "", 
  "", "", "", "", "", 59.26, 4.64966*^6, 4.289, 20.3, 3.138, 1.792, 3597.633, 
  6., 232.347, 2.42, "", "", 15.95, "", 64.92, 0.546}, 
 {"MRT", "Africa", "Mauritania", "2020-12-16", 11629., 198., 217.714, 244., 
  8., 6., 2501.043, 42.584, 46.824, 52.477, 1.721, 1.29, 1.19, "", "", "", 
  "", "", "", "", "", "", "", "", "", "", "", "", "", "", "", "", "", "", "", 
  "", "", "", "", 59.26, 4.64966*^6, 4.289, 20.3, 3.138, 1.792, 3597.633, 6., 
  232.347, 2.42, "", "", 15.95, "", 64.92, 0.546}, 
 {"MRT", "Africa", "Mauritania", "2020-12-17", 11805., 176., 219.571, 254., 
  10., 6.286, 2538.895, 37.852, 47.223, 54.628, 2.151, 1.352, 1.15, "", "", 
  "", "", "", "", "", "", "", "", "", "", "", "", "", "", "", "", "", "", "", 
  "", "", "", "", "", 59.26, 4.64966*^6, 4.289, 20.3, 3.138, 1.792, 3597.633, 
  6., 232.347, 2.42, "", "", 15.95, "", 64.92, 0.546}, 
 {"MRT", "Africa", "Mauritania", "2020-12-18", 12046., 241., 220.714, 264., 
  10., 7.714, 2590.727, 51.832, 47.469, 56.778, 2.151, 1.659, 1.12, "", "", 
  "", "", "", "", "", "", "", "", "", "", "", "", "", "", "", "", "", "", "", 
  "", "", "", "", "", 59.26, 4.64966*^6, 4.289, 20.3, 3.138, 1.792, 3597.633, 
  6., 232.347, 2.42, "", "", 15.95, "", 64.92, 0.546}, 
 {"MRT", "Africa", "Mauritania", "2020-12-19", 12278., 232., 214., 273., 9., 
  7.286, 2640.623, 49.896, 46.025, 58.714, 1.936, 1.567, 1.1, "", "", "", "", 
  "", "", "", "", "", "", "", "", "", "", "", "", "", "", "", "", "", "", "", 
  "", "", "", 59.26, 4.64966*^6, 4.289, 20.3, 3.138, 1.792, 3597.633, 6., 
  232.347, 2.42, "", "", 15.95, "", 64.92, 0.546}, 
 {"MRT", "Africa", "Mauritania", "2020-12-20", 12418., 140., 206.714, 281., 
  8., 8., 2670.733, 30.11, 44.458, 60.435, 1.721, 1.721, 1.07, "", "", "", 
  "", "", "", "", "", "", "", "", "", "", "", "", "", "", "", "", "", "", "", 
  "", "", "", "", 59.26, 4.64966*^6, 4.289, 20.3, 3.138, 1.792, 3597.633, 6., 
  232.347, 2.42, "", "", 15.95, "", 64.92, 0.546}, 
 {"MRT", "Africa", "Mauritania", "2020-12-21", 12567., 149., 204.571, 286., 
  5., 8.286, 2702.778, 32.045, 43.997, 61.51, 1.075, 1.782, 1.04, "", "", "", 
  "", "", "", "", "", "", "", "", "", "", "", "", "", "", "", "", "", "", "", 
  "", "", "", "", 59.26, 4.64966*^6, 4.289, 20.3, 3.138, 1.792, 3597.633, 6., 
  232.347, 2.42, "", "", 15.95, "", 64.92, 0.546}, 
 {"MRT", "Africa", "Mauritania", "2020-12-22", 12745., 178., 187.714, 290., 
  4., 7.714, 2741.061, 38.282, 40.372, 62.37, 0.86, 1.659, 1.01, "", "", "", 
  "", "", "", "", "", "", "", "", "", "", "", "", "", "", "", "", "", "", "", 
  "", "", "", "", 59.26, 4.64966*^6, 4.289, 20.3, 3.138, 1.792, 3597.633, 6., 
  232.347, 2.42, "", "", 15.95, "", 64.92, 0.546}, 
 {"MRT", "Africa", "Mauritania", "2020-12-23", 12944., 199., 187.857, 297., 
  7., 7.571, 2783.859, 42.799, 40.402, 63.876, 1.505, 1.628, 0.99, "", "", 
  "", "", "", "", "", "", "", "", "", "", "", "", "", "", "", "", "", "", "", 
  "", "", "", "", "", 59.26, 4.64966*^6, 4.289, 20.3, 3.138, 1.792, 3597.633, 
  6., 232.347, 2.42, "", "", 15.95, "", 64.92, 0.546}, 
 {"MRT", "Africa", "Mauritania", "2020-12-24", 13118., 174., 187.571, 301., 
  4., 6.714, 2821.282, 37.422, 40.341, 64.736, 0.86, 1.444, 0.98, "", "", "", 
  "", "", "", "", "", "", "", "", "", "", "", "", "", "", "", "", "", "", "", 
  "", "", "", "", 59.26, 4.64966*^6, 4.289, 20.3, 3.138, 1.792, 3597.633, 6., 
  232.347, 2.42, "", "", 15.95, "", 64.92, 0.546}, 
 {"MRT", "Africa", "Mauritania", "2020-12-25", 13264., 146., 174., 314., 13., 
  7.143, 2852.682, 31.4, 37.422, 67.532, 2.796, 1.536, 0.97, "", "", "", "", 
  "", "", "", "", "", "", "", "", "", "", "", "", "", "", "", "", "", "", "", 
  "", "", "", 59.26, 4.64966*^6, 4.289, 20.3, 3.138, 1.792, 3597.633, 6., 
  232.347, 2.42, "", "", 15.95, "", 64.92, 0.546}, 
 {"MRT", "Africa", "Mauritania", "2020-12-26", 13516., 252., 176.857, 321., 
  7., 6.857, 2906.879, 54.198, 38.037, 69.037, 1.505, 1.475, 0.97, "", "", 
  "", "", "", "", "", "", "", "", "", "", "", "", "", "", "", "", "", "", "", 
  "", "", "", "", "", 59.26, 4.64966*^6, 4.289, 20.3, 3.138, 1.792, 3597.633, 
  6., 232.347, 2.42, "", "", 15.95, "", 64.92, 0.546}, 
 {"MRT", "Africa", "Mauritania", "2020-12-27", 13642., 126., 174.857, 324., 
  3., 6.143, 2933.978, 27.099, 37.606, 69.683, 0.645, 1.321, 0.96, "", "", 
  "", "", "", "", "", "", "", "", "", "", "", "", "", "", "", "", "", "", "", 
  "", "", "", "", "", 59.26, 4.64966*^6, 4.289, 20.3, 3.138, 1.792, 3597.633, 
  6., 232.347, 2.42, "", "", 15.95, "", 64.92, 0.546}, 
 {"MRT", "Africa", "Mauritania", "2020-12-28", 13778., 136., 173., 330., 6., 
  6.286, 2963.227, 29.249, 37.207, 70.973, 1.29, 1.352, 0.95, "", "", "", "", 
  "", "", "", "", "", "", "", "", "", "", "", "", "", "", "", "", "", "", "", 
  "", "", "", 59.26, 4.64966*^6, 4.289, 20.3, 3.138, 1.792, 3597.633, 6., 
  232.347, 2.42, "", "", 15.95, "", 64.92, 0.546}, 
 {"MRT", "Africa", "Mauritania", "2020-12-29", 13989., 211., 177.714, 334., 
  4., 6.286, 3008.607, 45.38, 38.221, 71.833, 0.86, 1.352, 0.93, "", "", "", 
  "", "", "", "", "", "", "", "", "", "", "", "", "", "", "", "", "", "", "", 
  "", "", "", "", 59.26, 4.64966*^6, 4.289, 20.3, 3.138, 1.792, 3597.633, 6., 
  232.347, 2.42, "", "", 15.95, "", 64.92, 0.546}, 
 {"MRT", "Africa", "Mauritania", "2020-12-30", 14191., 202., 178.143, 339., 
  5., 6., 3052.051, 43.444, 38.313, 72.909, 1.075, 1.29, 0.91, "", "", "", 
  "", "", "", "", "", "", "", "", "", "", "", "", "", "", "", "", "", "", "", 
  "", "", "", "", 59.26, 4.64966*^6, 4.289, 20.3, 3.138, 1.792, 3597.633, 6., 
  232.347, 2.42, "", "", 15.95, "", 64.92, 0.546}, 
 {"MRT", "Africa", "Mauritania", "2020-12-31", 14364., 173., 178., 347., 8., 
  6.571, 3089.258, 37.207, 38.282, 74.629, 1.721, 1.413, 0.89, "", "", "", 
  "", "", "", "", "", "", "", "", "", "", "", "", "", "", "", "", "", "", "", 
  "", "", "", "", 59.26, 4.64966*^6, 4.289, 20.3, 3.138, 1.792, 3597.633, 6., 
  232.347, 2.42, "", "", 15.95, "", 64.92, 0.546}, 
 {"MRT", "Africa", "Mauritania", "2021-01-01", 14581., 217., 188.143, 349., 
  2., 5., 3135.928, 46.67, 40.464, 75.059, 0.43, 1.075, 0.87, "", "", "", "", 
  "", "", "", "", "", "", "", "", "", "", "", "", "", "", "", "", "", "", "", 
  "", "", "", 59.26, 4.64966*^6, 4.289, 20.3, 3.138, 1.792, 3597.633, 6., 
  232.347, 2.42, "", "", 15.95, "", 64.92, 0.546}, 
 {"MRT", "Africa", "Mauritania", "2021-01-02", 14677., 96., 165.857, 353., 
  4., 4.571, 3156.575, 20.647, 35.671, 75.92, 0.86, 0.983, 0.84, "", "", "", 
  "", "", "", "", "", "", "", "", "", "", "", "", "", "", "", "", "", "", "", 
  "", "", "", "", 59.26, 4.64966*^6, 4.289, 20.3, 3.138, 1.792, 3597.633, 6., 
  232.347, 2.42, "", "", 15.95, "", 64.92, 0.546}, 
 {"MRT", "Africa", "Mauritania", "2021-01-03", 14794., 117., 164.571, 358., 
  5., 4.857, 3181.738, 25.163, 35.394, 76.995, 1.075, 1.045, 0.82, "", "", 
  "", "", "", "", "", "", "", "", "", "", "", "", "", "", "", "", "", "", "", 
  "", "", "", "", "", 59.26, 4.64966*^6, 4.289, 20.3, 3.138, 1.792, 3597.633, 
  6., 232.347, 2.42, "", "", 15.95, "", 64.92, 0.546}, 
 {"MRT", "Africa", "Mauritania", "2021-01-04", 14875., 81., 156.714, 360., 
  2., 4.286, 3199.159, 17.421, 33.704, 77.425, 0.43, 0.922, 0.8, "", "", "", 
  "", "", "", "", "", "", "", "", "", "", "", "", "", "", "", "", "", "", "", 
  "", "", "", "", 59.26, 4.64966*^6, 4.289, 20.3, 3.138, 1.792, 3597.633, 6., 
  232.347, 2.42, "", "", 15.95, "", 64.92, 0.546}, 
 {"MRT", "Africa", "Mauritania", "2021-01-05", 14981., 106., 141.714, 367., 
  7., 4.714, 3221.956, 22.797, 30.478, 78.931, 1.505, 1.014, 0.78, "", "", 
  "", "", "", "", "", "", "", "", "", "", "", "", "", "", "", "", "", "", "", 
  "", "", "", "", "", 58.33, 4.64966*^6, 4.289, 20.3, 3.138, 1.792, 3597.633, 
  6., 232.347, 2.42, "", "", 15.95, "", 64.92, 0.546}, 
 {"MRT", "Africa", "Mauritania", "2021-01-06", 15111., 130., 131.429, 373., 
  6., 4.857, 3249.915, 27.959, 28.266, 80.221, 1.29, 1.045, 0.77, "", "", "", 
  "", "", "", "", "", "", "", "", "", "", "", "", "", "", "", "", "", "", "", 
  "", "", "", "", 58.33, 4.64966*^6, 4.289, 20.3, 3.138, 1.792, 3597.633, 6., 
  232.347, 2.42, "", "", 15.95, "", 64.92, 0.546}, 
 {"MRT", "Africa", "Mauritania", "2021-01-07", 15214., 103., 121.429, 378., 
  5., 4.429, 3272.067, 22.152, 26.116, 81.296, 1.075, 0.952, 0.76, "", "", 
  "", "", "", "", "", "", "", 160655., 34.552, "", "", "", "", "", 
  "tests performed", "", "", "", "", "", "", "", "", "", 58.33, 4.64966*^6, 
  4.289, 20.3, 3.138, 1.792, 3597.633, 6., 232.347, 2.42, "", "", 15.95, "", 
  64.92, 0.546}, {"MRT", "Africa", "Mauritania", "2021-01-08", 15352., 138., 
  110.143, 382., 4., 4.714, 3301.747, 29.68, 23.688, 82.157, 0.86, 1.014, 
  0.76, "", "", "", "", "", "", "", "", "", "", "", "", "", "", "", "", 
  "tests performed", "", "", "", "", "", "", "", "", "", 58.33, 4.64966*^6, 
  4.289, 20.3, 3.138, 1.792, 3597.633, 6., 232.347, 2.42, "", "", 15.95, "", 
  64.92, 0.546}, {"MRT", "Africa", "Mauritania", "2021-01-09", 15429., 77., 
  107.429, 383., 1., 4.286, 3318.307, 16.56, 23.105, 82.372, 0.215, 0.922, 
  0.75, "", "", "", "", "", "", "", "", "", "", "", "", "", "", "", "", 
  "tests performed", "", "", "", "", "", "", "", "", "", 58.33, 4.64966*^6, 
  4.289, 20.3, 3.138, 1.792, 3597.633, 6., 232.347, 2.42, "", "", 15.95, "", 
  64.92, 0.546}, {"MRT", "Africa", "Mauritania", "2021-01-10", 15512., 83., 
  102.571, 384., 1., 3.714, 3336.158, 17.851, 22.06, 82.587, 0.215, 0.799, 
  0.75, "", "", "", "", "", "", "", "", "", 164521., 35.383, "", "", "", "", 
  "", "tests performed", "", "", "", "", "", "", "", "", "", 58.33, 
  4.64966*^6, 4.289, 20.3, 3.138, 1.792, 3597.633, 6., 232.347, 2.42, "", "", 
  15.95, "", 64.92, 0.546}, {"MRT", "Africa", "Mauritania", "2021-01-11", 
  15611., 99., 105.143, 387., 3., 3.857, 3357.45, 21.292, 22.613, 83.232, 
  0.645, 0.83, 0.74, "", "", "", "", "", "", "", "", 1195., 165716., 35.64, 
  0.257, "", "", "", "", "tests performed", "", "", "", "", "", "", "", "", 
  "", 50.93, 4.64966*^6, 4.289, 20.3, 3.138, 1.792, 3597.633, 6., 232.347, 
  2.42, "", "", 15.95, "", 64.92, 0.546}, {"MRT", "Africa", "Mauritania", 
  "2021-01-12", 15707., 96., 103.714, 392., 5., 3.571, 3378.096, 20.647, 
  22.306, 84.307, 1.075, 0.768, 0.72, "", "", "", "", "", "", "", "", "", "", 
  "", "", "", "", "", "", "tests performed", "", "", "", "", "", "", "", "", 
  "", 50.93, 4.64966*^6, 4.289, 20.3, 3.138, 1.792, 3597.633, 6., 232.347, 
  2.42, "", "", 15.95, "", 64.92, 0.546}, {"MRT", "Africa", "Mauritania", 
  "2021-01-13", 15794., 87., 97.571, 395., 3., 3.143, 3396.808, 18.711, 
  20.985, 84.952, 0.645, 0.676, 0.7, "", "", "", "", "", "", "", "", "", "", 
  "", "", "", "", "", "", "tests performed", "", "", "", "", "", "", "", "", 
  "", 50.93, 4.64966*^6, 4.289, 20.3, 3.138, 1.792, 3597.633, 6., 232.347, 
  2.42, "", "", 15.95, "", 64.92, 0.546}, {"MRT", "Africa", "Mauritania", 
  "2021-01-14", 15893., 99., 97., 396., 1., 2.571, 3418.099, 21.292, 20.862, 
  85.168, 0.215, 0.553, 0.69, "", "", "", "", "", "", "", "", "", 170574., 
  36.685, "", 1417., 0.305, "", "", "tests performed", "", "", "", "", "", 
  "", "", "", "", 50.93, 4.64966*^6, 4.289, 20.3, 3.138, 1.792, 3597.633, 6., 
  232.347, 2.42, "", "", 15.95, "", 64.92, 0.546}, 
 {"MRT", "Africa", "Mauritania", "2021-01-15", 15963., 70., 87.286, 400., 4., 
  2.571, 3433.154, 15.055, 18.772, 86.028, 0.86, 0.553, 0.68, "", "", "", "", 
  "", "", "", "", "", "", "", "", 1387., 0.298, "", "", "tests performed", 
  "", "", "", "", "", "", "", "", "", 50.93, 4.64966*^6, 4.289, 20.3, 3.138, 
  1.792, 3597.633, 6., 232.347, 2.42, "", "", 15.95, "", 64.92, 0.546}, 
 {"MRT", "Africa", "Mauritania", "2021-01-16", 15999., 36., 81.429, 401., 1., 
  2.571, 3440.897, 7.743, 17.513, 86.243, 0.215, 0.553, 0.67, "", "", "", "", 
  "", "", "", "", "", "", "", "", 1356., 0.292, "", "", "tests performed", 
  "", "", "", "", "", "", "", "", "", 50.93, 4.64966*^6, 4.289, 20.3, 3.138, 
  1.792, 3597.633, 6., 232.347, 2.42, "", "", 15.95, "", 64.92, 0.546}, 
 {"MRT", "Africa", "Mauritania", "2021-01-17", 16039., 40., 75.286, 402., 1., 
  2.571, 3449.5, 8.603, 16.192, 86.458, 0.215, 0.553, 0.66, "", "", "", "", 
  "", "", "", "", "", 173801., 37.379, "", 1326., 0.285, "", "", 
  "tests performed", "", "", "", "", "", "", "", "", "", 50.93, 4.64966*^6, 
  4.289, 20.3, 3.138, 1.792, 3597.633, 6., 232.347, 2.42, "", "", 15.95, "", 
  64.92, 0.546}, {"MRT", "Africa", "Mauritania", "2021-01-18", 16081., 42., 
  67.143, 403., 1., 2.286, 3458.532, 9.033, 14.44, 86.673, 0.215, 0.492, 
  0.66, "", "", "", "", "", "", "", "", "", "", "", "", 1335., 0.287, "", "", 
  "tests performed", "", "", "", "", "", "", "", "", "", 50.93, 4.64966*^6, 
  4.289, 20.3, 3.138, 1.792, 3597.633, 6., 232.347, 2.42, "", "", 15.95, "", 
  64.92, 0.546}, {"MRT", "Africa", "Mauritania", "2021-01-19", 16147., 66., 
  62.857, 405., 2., 1.857, 3472.727, 14.195, 13.519, 87.103, 0.43, 0.399, 
  0.66, "", "", "", "", "", "", "", "", "", "", "", "", 1283., 0.276, "", "", 
  "tests performed", "", "", "", "", "", "", "", "", "", 50.93, 4.64966*^6, 
  4.289, 20.3, 3.138, 1.792, 3597.633, 6., 232.347, 2.42, "", "", 15.95, "", 
  64.92, 0.546}, {"MRT", "Africa", "Mauritania", "2021-01-20", 16212., 65., 
  59.714, 407., 2., 1.714, 3486.707, 13.98, 12.843, 87.533, 0.43, 0.369, 
  0.66, "", "", "", "", "", "", "", "", "", "", "", "", 1231., 0.265, "", "", 
  "tests performed", "", "", "", "", "", "", "", "", "", 50.93, 4.64966*^6, 
  4.289, 20.3, 3.138, 1.792, 3597.633, 6., 232.347, 2.42, "", "", 15.95, "", 
  64.92, 0.546}, {"MRT", "Africa", "Mauritania", "2021-01-21", 16266., 54., 
  53.286, 410., 3., 2., 3498.32, 11.614, 11.46, 88.178, 0.645, 0.43, 0.66, 
  "", "", "", "", "", "", "", "", "", 178831., 38.461, "", 1180., 0.254, "", 
  "", "tests performed", "", "", "", "", "", "", "", "", "", 50.93, 
  4.64966*^6, 4.289, 20.3, 3.138, 1.792, 3597.633, 6., 232.347, 2.42, "", "", 
  15.95, "", 64.92, 0.546}, {"MRT", "Africa", "Mauritania", "2021-01-22", 
  16322., 56., 51.286, 413., 3., 1.857, 3510.364, 12.044, 11.03, 88.824, 
  0.645, 0.399, 0.66, "", "", "", "", "", "", "", "", "", "", "", "", 1164., 
  0.25, "", "", "tests performed", "", "", "", "", "", "", "", "", "", 50.93, 
```
