## Supplementary material for "Modeling the waves of Covid-19": forecasting program for later stages: world-6-7.txt (part 22 of 37)

```
  4.64966*^6, 4.289, 20.3, 3.138, 1.792, 3597.633, 6., 232.347, 2.42, "", "", 
  15.95, "", 64.92, 0.546}, {"MRT", "Africa", "Mauritania", "2021-01-23", 
  16357., 35., 51.143, 416., 3., 2.143, 3517.892, 7.527, 10.999, 89.469, 
  0.645, 0.461, 0.66, "", "", "", "", "", "", "", "", "", "", "", "", 1147., 
  0.247, "", "", "tests performed", "", "", "", "", "", "", "", "", "", 
  50.93, 4.64966*^6, 4.289, 20.3, 3.138, 1.792, 3597.633, 6., 232.347, 2.42, 
  "", "", 15.95, "", 64.92, 0.546}, {"MRT", "Africa", "Mauritania", 
  "2021-01-24", 16397., 40., 51.143, 416., 0., 2., 3526.494, 8.603, 10.999, 
  89.469, 0., 0.43, 0.66, "", "", "", "", "", "", "", "", "", "", "", "", 
  1131., 0.243, "", "", "tests performed", "", "", "", "", "", "", "", "", 
  "", 50.93, 4.64966*^6, 4.289, 20.3, 3.138, 1.792, 3597.633, 6., 232.347, 
  2.42, "", "", 15.95, "", 64.92, 0.546}, {"MRT", "Africa", "Mauritania", 
  "2021-01-25", 16421., 24., 48.571, 417., 1., 2., 3531.656, 5.162, 10.446, 
  89.684, 0.215, 0.43, 0.66, "", "", "", "", "", "", "", "", "", "", "", "", 
  1089., 0.234, "", "", "tests performed", "", "", "", "", "", "", "", "", 
  "", 50.93, 4.64966*^6, 4.289, 20.3, 3.138, 1.792, 3597.633, 6., 232.347, 
  2.42, "", "", 15.95, "", 64.92, 0.546}, {"MRT", "Africa", "Mauritania", 
  "2021-01-26", 16460., 39., 44.714, 418., 1., 1.857, 3540.044, 8.388, 9.617, 
  89.899, 0.215, 0.399, 0.66, "", "", "", "", "", "", "", "", "", 183648., 
  39.497, "", 1047., 0.225, "", "", "tests performed", "", "", "", "", "", 
  "", "", "", "", 50.93, 4.64966*^6, 4.289, 20.3, 3.138, 1.792, 3597.633, 6., 
  232.347, 2.42, "", "", 15.95, "", 64.92, 0.546}, 
 {"MRT", "Africa", "Mauritania", "2021-01-27", 16506., 46., 42., 419., 1., 
  1.714, 3549.937, 9.893, 9.033, 90.114, 0.215, 0.369, 0.66, "", "", "", "", 
  "", "", "", "", "", "", "", "", 1017., 0.219, "", "", "tests performed", 
  "", "", "", "", "", "", "", "", "", 50.93, 4.64966*^6, 4.289, 20.3, 3.138, 
  1.792, 3597.633, 6., 232.347, 2.42, "", "", 15.95, "", 64.92, 0.546}, 
 {"MRT", "Africa", "Mauritania", "2021-01-28", 16543., 37., 39.571, 421., 2., 
  1.571, 3557.895, 7.958, 8.511, 90.544, 0.43, 0.338, 0.67, "", "", "", "", 
  "", "", "", "", "", "", "", "", 988., 0.212, "", "", "tests performed", "", 
  "", "", "", "", "", "", "", "", 50.93, 4.64966*^6, 4.289, 20.3, 3.138, 
  1.792, 3597.633, 6., 232.347, 2.42, "", "", 15.95, "", 64.92, 0.546}, 
 {"MRT", "Africa", "Mauritania", "2021-01-29", 16576., 33., 36.286, 421., 0., 
  1.143, 3564.992, 7.097, 7.804, 90.544, 0., 0.246, 0.68, "", "", "", "", "", 
  "", "", "", "", "", "", "", 1000., 0.215, "", "", "tests performed", "", 
  "", "", "", "", "", "", "", "", 50.93, 4.64966*^6, 4.289, 20.3, 3.138, 
  1.792, 3597.633, 6., 232.347, 2.42, "", "", 15.95, "", 64.92, 0.546}, 
 {"MRT", "Africa", "Mauritania", "2021-01-30", 16608., 32., 35.857, 422., 1., 
  0.857, 3571.874, 6.882, 7.712, 90.759, 0.215, 0.184, 0.69, "", "", "", "", 
  "", "", "", "", "", "", "", "", 1012., 0.218, "", "", "tests performed", 
  "", "", "", "", "", "", "", "", "", 50.93, 4.64966*^6, 4.289, 20.3, 3.138, 
  1.792, 3597.633, 6., 232.347, 2.42, "", "", 15.95, "", 64.92, 0.546}, 
 {"MRT", "Africa", "Mauritania", "2021-01-31", 16635., 27., 34., 422., 0., 
  0.857, 3577.681, 5.807, 7.312, 90.759, 0., 0.184, 0.69, "", "", "", "", "", 
  "", "", "", "", "", "", "", 1024., 0.22, "", "", "tests performed", "", "", 
  "", "", "", "", "", "", "", 50.93, 4.64966*^6, 4.289, 20.3, 3.138, 1.792, 
  3597.633, 6., 232.347, 2.42, "", "", 15.95, "", 64.92, 0.546}, 
 {"MRT", "Africa", "Mauritania", "2021-02-01", 16662., 27., 34.429, 422., 0., 
  0.714, 3583.488, 5.807, 7.405, 90.759, 0., 0.154, 0.69, "", "", "", "", "", 
  "", "", "", "", "", "", "", 1036., 0.223, "", "", "tests performed", "", 
  "", "", "", "", "", "", "", "", 50.93, 4.64966*^6, 4.289, 20.3, 3.138, 
  1.792, 3597.633, 6., 232.347, 2.42, "", "", 15.95, "", 64.92, 0.546}, 
 {"MRT", "Africa", "Mauritania", "2021-02-02", 16689., 27., 32.714, 423., 1., 
  0.714, 3589.295, 5.807, 7.036, 90.974, 0.215, 0.154, 0.69, "", "", "", "", 
  "", "", "", "", "", "", "", "", 1048., 0.225, "", "", "tests performed", 
  "", "", "", "", "", "", "", "", "", 50.93, 4.64966*^6, 4.289, 20.3, 3.138, 
  1.792, 3597.633, 6., 232.347, 2.42, "", "", 15.95, "", 64.92, 0.546}, 
 {"MRT", "Africa", "Mauritania", "2021-02-03", 16720., 31., 30.571, 424., 1., 
  0.714, 3595.962, 6.667, 6.575, 91.189, 0.215, 0.154, 0.7, "", "", "", "", 
  "", "", "", "", "", "", "", "", 1048., 0.225, "", "", "tests performed", 
  "", "", "", "", "", "", "", "", "", 50.93, 4.64966*^6, 4.289, 20.3, 3.138, 
  1.792, 3597.633, 6., 232.347, 2.42, "", "", 15.95, "", 64.92, 0.546}, 
 {"MRT", "Africa", "Mauritania", "2021-02-04", 16740., 20., 28.143, 425., 1., 
  0.571, 3600.263, 4.301, 6.053, 91.405, 0.215, 0.123, 0.71, "", "", "", "", 
  "", "", "", "", "", "", "", "", 1048., 0.225, "", "", "tests performed", 
  "", "", "", "", "", "", "", "", "", 50.93, 4.64966*^6, 4.289, 20.3, 3.138, 
  1.792, 3597.633, 6., 232.347, 2.42, "", "", 15.95, "", 64.92, 0.546}, 
 {"MRT", "Africa", "Mauritania", "2021-02-05", 16777., 37., 28.714, 425., 0., 
  0.571, 3608.221, 7.958, 6.176, 91.405, 0., 0.123, 0.73, "", "", "", "", "", 
  "", "", "", "", 194127., 41.751, "", 1048., 0.225, "", "", 
  "tests performed", "", "", "", "", "", "", "", "", "", 50.93, 4.64966*^6, 
  4.289, 20.3, 3.138, 1.792, 3597.633, 6., 232.347, 2.42, "", "", 15.95, "", 
  64.92, 0.546}, {"MRT", "Africa", "Mauritania", "2021-02-06", 16792., 15., 
  26.286, 425., 0., 0.429, 3611.447, 3.226, 5.653, 91.405, 0., 0.092, 0.74, 
  "", "", "", "", "", "", "", "", 674., 194801., 41.896, 0.145, 994., 0.214, 
  "", "", "tests performed", "", "", "", "", "", "", "", "", "", 50.93, 
  4.64966*^6, 4.289, 20.3, 3.138, 1.792, 3597.633, 6., 232.347, 2.42, "", "", 
  15.95, "", 64.92, 0.546}, {"MRT", "Africa", "Mauritania", "2021-02-07", 
  16807., 15., 24.571, 426., 1., 0.571, 3614.673, 3.226, 5.285, 91.62, 0.215, 
  0.123, 0.75, "", "", "", "", "", "", "", "", "", "", "", "", 983., 0.211, 
  "", "", "tests performed", "", "", "", "", "", "", "", "", "", 50.93, 
  4.64966*^6, 4.289, 20.3, 3.138, 1.792, 3597.633, 6., 232.347, 2.42, "", "", 
  15.95, "", 64.92, 0.546}, {"MRT", "Africa", "Mauritania", "2021-02-08", 
  16827., 20., 23.571, 427., 1., 0.714, 3618.974, 4.301, 5.069, 91.835, 
  0.215, 0.154, 0.77, "", "", "", "", "", "", "", "", "", "", "", "", 972., 
  0.209, "", "", "tests performed", "", "", "", "", "", "", "", "", "", 
  50.93, 4.64966*^6, 4.289, 20.3, 3.138, 1.792, 3597.633, 6., 232.347, 2.42, 
  "", "", 15.95, "", 64.92, 0.546}, {"MRT", "Africa", "Mauritania", 
  "2021-02-09", 16868., 41., 25.571, 427., 0., 0.571, 3627.792, 8.818, 5.5, 
  91.835, 0., 0.123, 0.78, "", "", "", "", "", "", "", "", "", "", "", "", 
  961., 0.207, "", "", "tests performed", "", "", "", "", "", "", "", "", "", 
  50.93, 4.64966*^6, 4.289, 20.3, 3.138, 1.792, 3597.633, 6., 232.347, 2.42, 
  "", "", 15.95, "", 64.92, 0.546}, {"MRT", "Africa", "Mauritania", 
  "2021-02-10", 16902., 34., 26., 427., 0., 0.429, 3635.105, 7.312, 5.592, 
  91.835, 0., 0.092, 0.78, "", "", "", "", "", "", "", "", "", "", "", "", 
  949., 0.204, "", "", "tests performed", "", "", "", "", "", "", "", "", "", 
  50.93, 4.64966*^6, 4.289, 20.3, 3.138, 1.792, 3597.633, 6., 232.347, 2.42, 
  "", "", 15.95, "", 64.92, 0.546}, {"MRT", "Africa", "Mauritania", 
  "2021-02-11", 16925., 23., 26.429, 427., 0., 0.286, 3640.051, 4.947, 5.684, 
  91.835, 0., 0.061, 0.78, "", "", "", "", "", "", "", "", "", "", "", "", 
  938., 0.202, "", "", "tests performed", "", "", "", "", "", "", "", "", "", 
  50.93, 4.64966*^6, 4.289, 20.3, 3.138, 1.792, 3597.633, 6., 232.347, 2.42, 
  "", "", 15.95, "", 64.92, 0.546}, {"MRT", "Africa", "Mauritania", 
  "2021-02-12", 16954., 29., 25.286, 427., 0., 0.286, 3646.288, 6.237, 5.438, 
  91.835, 0., 0.061, 0.77, "", "", "", "", "", "", "", "", "", "", "", "", 
  927., 0.199, "", "", "tests performed", "", "", "", "", "", "", "", "", "", 
  50.93, 4.64966*^6, 4.289, 20.3, 3.138, 1.792, 3597.633, 6., 232.347, 2.42, 
  "", "", 15.95, "", 64.92, 0.546}, {"MRT", "Africa", "Mauritania", 
  "2021-02-13", 16965., 11., 24.714, 428., 1., 0.429, 3648.654, 2.366, 5.315, 
  92.05, 0.215, 0.092, 0.77, "", "", "", "", "", "", "", "", "", "", "", "", 
  969., 0.208, "", "", "tests performed", "", "", "", "", "", "", "", "", "", 
  50.93, 4.64966*^6, 4.289, 20.3, 3.138, 1.792, 3597.633, 6., 232.347, 2.42, 
  "", "", 15.95, "", 64.92, 0.546}, {"MRT", "Africa", "Mauritania", 
  "2021-02-14", 16974., 9., 23.857, 430., 2., 0.571, 3650.59, 1.936, 5.131, 
  92.48, 0.43, 0.123, 0.77, "", "", "", "", "", "", "", "", "", "", "", "", 
  969., 0.208, "", "", "tests performed", "", "", "", "", "", "", "", "", "", 
  50.93, 4.64966*^6, 4.289, 20.3, 3.138, 1.792, 3597.633, 6., 232.347, 2.42, 
  "", "", 15.95, "", 64.92, 0.546}, {"MRT", "Africa", "Mauritania", 
  "2021-02-15", 16996., 22., 24.143, 430., 0., 0.429, 3655.321, 4.732, 5.192, 
  92.48, 0., 0.092, 0.77, "", "", "", "", "", "", "", "", "", "", "", "", 
  969., 0.208, "", "", "tests performed", "", "", "", "", "", "", "", "", "", 
  50.93, 4.64966*^6, 4.289, 20.3, 3.138, 1.792, 3597.633, 6., 232.347, 2.42, 
  "", "", 15.95, "", 64.92, 0.546}, {"MRT", "Africa", "Mauritania", 
  "2021-02-16", 17016., 20., 21.143, 431., 1., 0.571, 3659.622, 4.301, 4.547, 
  92.695, 0.215, 0.123, 0.77, "", "", "", "", "", "", "", "", "", 204492., 
  43.98, "", 969., 0.208, "", "", "tests performed", "", "", "", "", "", "", 
  "", "", "", 50.93, 4.64966*^6, 4.289, 20.3, 3.138, 1.792, 3597.633, 6., 
  232.347, 2.42, "", "", 15.95, "", 64.92, 0.546}, 
 {"MRT", "Africa", "Mauritania", "2021-02-17", 17041., 25., 19.857, 432., 1., 
  0.714, 3664.999, 5.377, 4.271, 92.91, 0.215, 0.154, 0.77, "", "", "", "", 
  "", "", "", "", "", "", "", "", 988., 0.212, "", "", "tests performed", "", 
  "", "", "", "", "", "", "", "", 50.93, 4.64966*^6, 4.289, 20.3, 3.138, 
  1.792, 3597.633, 6., 232.347, 2.42, "", "", 15.95, "", 64.92, 0.546}, 
 {"MRT", "Africa", "Mauritania", "2021-02-18", 17058., 17., 19., 433., 1., 
  0.857, 3668.655, 3.656, 4.086, 93.125, 0.215, 0.184, 0.78, "", "", "", "", 
  "", "", "", "", "", "", "", "", 1007., 0.217, "", "", "tests performed", 
  "", "", "", "", "", "", "", "", "", 50.93, 4.64966*^6, 4.289, 20.3, 3.138, 
  1.792, 3597.633, 6., 232.347, 2.42, "", "", 15.95, "", 64.92, 0.546}, 
 {"MRT", "Africa", "Mauritania", "2021-02-19", 17071., 13., 16.714, 433., 0., 
  0.857, 3671.451, 2.796, 3.595, 93.125, 0., 0.184, 0.79, "", "", "", "", "", 
  "", "", "", "", "", "", "", 1026., 0.221, "", "", "tests performed", "", 
  "", "", "", "", "", "", "", "", 50.93, 4.64966*^6, 4.289, 20.3, 3.138, 
  1.792, 3597.633, 6., 232.347, 2.42, "", "", 15.95, "", 64.92, 0.546}, 
 {"MRT", "Africa", "Mauritania", "2021-02-20", 17083., 12., 16.857, 434., 1., 
  0.857, 3674.032, 2.581, 3.625, 93.34, 0.215, 0.184, 0.8, "", "", "", "", 
  "", "", "", "", "", "", "", "", 1045., 0.225, "", "", "tests performed", 
  "", "", "", "", "", "", "", "", "", 50.93, 4.64966*^6, 4.289, 20.3, 3.138, 
  1.792, 3597.633, 6., 232.347, 2.42, "", "", 15.95, "", 64.92, 0.546}, 
 {"MRT", "Africa", "Mauritania", "2021-02-21", 17095., 12., 17.286, 434., 0., 
  0.571, 3676.613, 2.581, 3.718, 93.34, 0., 0.123, 0.82, "", "", "", "", "", 
  "", "", "", "", "", "", "", 1064., 0.229, "", "", "tests performed", "", 
  "", "", "", "", "", "", "", "", 50.93, 4.64966*^6, 4.289, 20.3, 3.138, 
  1.792, 3597.633, 6., 232.347, 2.42, "", "", 15.95, "", 64.92, 0.546}, 
 {"MRT", "Africa", "Mauritania", "2021-02-22", 17110., 15., 16.286, 435., 1., 
  0.714, 3679.839, 3.226, 3.503, 93.555, 0.215, 0.154, 0.83, "", "", "", "", 
  "", "", "", "", "", "", "", "", 1083., 0.233, "", "", "tests performed", 
  "", "", "", "", "", "", "", "", "", 50.93, 4.64966*^6, 4.289, 20.3, 3.138, 
  1.792, 3597.633, 6., 232.347, 2.42, "", "", 15.95, "", 64.92, 0.546}, 
 {"MRT", "Africa", "Mauritania", "2021-02-23", 17130., 20., 16.286, 437., 2., 
  0.857, 3684.14, 4.301, 3.503, 93.985, 0.43, 0.184, 0.85, "", "", "", "", 
  "", "", "", "", "", 212206., 45.639, "", 1102., 0.237, "", "", 
  "tests performed", "", "", "", "", "", "", "", "", "", 48.15, 4.64966*^6, 
  4.289, 20.3, 3.138, 1.792, 3597.633, 6., 232.347, 2.42, "", "", 15.95, "", 
  64.92, 0.546}, {"MRT", "Africa", "Mauritania", "2021-02-24", 17158., 28., 
  16.714, 439., 2., 1., 3690.162, 6.022, 3.595, 94.416, 0.43, 0.215, 0.86, 
  "", "", "", "", "", "", "", "", "", "", "", "", 1088., 0.234, "", "", 
  "tests performed", "", "", "", "", "", "", "", "", "", 48.15, 4.64966*^6, 
  4.289, 20.3, 3.138, 1.792, 3597.633, 6., 232.347, 2.42, "", "", 15.95, "", 
  64.92, 0.546}, {"MRT", "Africa", "Mauritania", "2021-02-25", 17179., 21., 
  17.286, 439., 0., 0.857, 3694.679, 4.516, 3.718, 94.416, 0., 0.184, 0.86, 
  "", "", "", "", "", "", "", "", "", "", "", "", 1073., 0.231, "", "", 
  "tests performed", "", "", "", "", "", "", "", "", "", 48.15, 4.64966*^6, 
  4.289, 20.3, 3.138, 1.792, 3597.633, 6., 232.347, 2.42, "", "", 15.95, "", 
  64.92, 0.546}, {"MRT", "Africa", "Mauritania", "2021-02-26", 17187., 8., 
  16.571, 439., 0., 0.857, 3696.399, 1.721, 3.564, 94.416, 0., 0.184, 0.86, 
  "", "", "", "", "", "", "", "", "", "", "", "", 1059., 0.228, "", "", 
  "tests performed", "", "", "", "", "", "", "", "", "", 48.15, 4.64966*^6, 
  4.289, 20.3, 3.138, 1.792, 3597.633, 6., 232.347, 2.42, "", "", 15.95, "", 
  64.92, 0.546}, {"MRT", "Africa", "Mauritania", "2021-02-27", 17196., 9., 
  16.143, 440., 1., 0.857, 3698.335, 1.936, 3.472, 94.631, 0.215, 0.184, 
  0.87, "", "", "", "", "", "", "", "", "", "", "", "", 1044., 0.225, "", "", 
  "tests performed", "", "", "", "", "", "", "", "", "", 48.15, 4.64966*^6, 
  4.289, 20.3, 3.138, 1.792, 3597.633, 6., 232.347, 2.42, "", "", 15.95, "", 
  64.92, 0.546}, {"MRT", "Africa", "Mauritania", "2021-02-28", 17207., 11., 
  16., 441., 1., 1., 3700.701, 2.366, 3.441, 94.846, 0.215, 0.215, 0.88, "", 
  "", "", "", "", "", "", "", "", "", "", "", 1030., 0.222, "", "", 
  "tests performed", "", "", "", "", "", "", "", "", "", 48.15, 4.64966*^6, 
  4.289, 20.3, 3.138, 1.792, 3597.633, 6., 232.347, 2.42, "", "", 15.95, "", 
  64.92, 0.546}, {"MRT", "Africa", "Mauritania", "2021-03-01", 17217., 10., 
  15.286, 441., 0., 0.857, 3702.851, 2.151, 3.287, 94.846, 0., 0.184, 0.9, 
  "", "", "", "", "", "", "", "", "", "", "", "", 1016., 0.219, "", "", 
  "tests performed", "", "", "", "", "", "", "", "", "", 48.15, 4.64966*^6, 
  4.289, 20.3, 3.138, 1.792, 3597.633, 6., 232.347, 2.42, "", "", 15.95, "", 
  64.92, 0.546}, {"MRT", "Africa", "Mauritania", "2021-03-02", 17235., 18., 
  15., 441., 0., 0.571, 3706.723, 3.871, 3.226, 94.846, 0., 0.123, 0.93, "", 
  "", "", "", "", "", "", "", "", "", "", "", 1001., 0.215, "", "", 
  "tests performed", "", "", "", "", "", "", "", "", "", 44.44, 4.64966*^6, 
  4.289, 20.3, 3.138, 1.792, 3597.633, 6., 232.347, 2.42, "", "", 15.95, "", 
  64.92, 0.546}, {"MRT", "Africa", "Mauritania", "2021-03-03", 17252., 17., 
  13.429, 442., 1., 0.429, 3710.379, 3.656, 2.888, 95.061, 0.215, 0.092, 
  0.95, "", "", "", "", "", "", "", "", "", "", "", "", 1001., 0.215, "", "", 
  "tests performed", "", "", "", "", "", "", "", "", "", 44.44, 4.64966*^6, 
  4.289, 20.3, 3.138, 1.792, 3597.633, 6., 232.347, 2.42, "", "", 15.95, "", 
  64.92, 0.546}, {"MRT", "Africa", "Mauritania", "2021-03-04", 17267., 15., 
  12.571, 442., 0., 0.429, 3713.605, 3.226, 2.704, 95.061, 0., 0.092, 0.98, 
  "", "", "", "", "", "", "", "", "", "", "", "", 1001., 0.215, "", "", 
  "tests performed", "", "", "", "", "", "", "", "", "", 44.44, 4.64966*^6, 
  4.289, 20.3, 3.138, 1.792, 3597.633, 6., 232.347, 2.42, "", "", 15.95, "", 
  64.92, 0.546}, {"MRT", "Africa", "Mauritania", "2021-03-05", 17285., 18., 
  14., 442., 0., 0.429, 3717.476, 3.871, 3.011, 95.061, 0., 0.092, 1.02, "", 
  "", "", "", "", "", "", "", "", "", "", "", 1001., 0.215, "", "", 
  "tests performed", "", "", "", "", "", "", "", "", "", 44.44, 4.64966*^6, 
  4.289, 20.3, 3.138, 1.792, 3597.633, 6., 232.347, 2.42, "", "", 15.95, "", 
  64.92, 0.546}, {"MRT", "Africa", "Mauritania", "2021-03-06", 17309., 24., 
  16.143, 442., 0., 0.286, 3722.638, 5.162, 3.472, 95.061, 0., 0.061, 1.04, 
  "", "", "", "", "", "", "", "", "", "", "", "", 1001., 0.215, "", "", 
  "tests performed", "", "", "", "", "", "", "", "", "", 44.44, 4.64966*^6, 
  4.289, 20.3, 3.138, 1.792, 3597.633, 6., 232.347, 2.42, "", "", 15.95, "", 
  64.92, 0.546}, {"MRT", "Africa", "Mauritania", "2021-03-07", 17322., 13., 
  16.429, 442., 0., 0.143, 3725.434, 2.796, 3.533, 95.061, 0., 0.031, 1.04, 
  "", "", "", "", "", "", "", "", "", 224222., 48.223, "", 1001., 0.215, "", 
  "", "tests performed", "", "", "", "", "", "", "", "", "", 44.44, 
  4.64966*^6, 4.289, 20.3, 3.138, 1.792, 3597.633, 6., 232.347, 2.42, "", "", 
  15.95, "", 64.92, 0.546}, {"MRT", "Africa", "Mauritania", "2021-03-08", 
  17340., 18., 17.571, 442., 0., 0.143, 3729.305, 3.871, 3.779, 95.061, 0., 
  0.031, 1.05, "", "", "", "", "", "", "", "", "", "", "", "", 983., 0.211, 
  "", "", "tests performed", "", "", "", "", "", "", "", "", "", 44.44, 
  4.64966*^6, 4.289, 20.3, 3.138, 1.792, 3597.633, 6., 232.347, 2.42, "", "", 
  15.95, "", 64.92, 0.546}, {"MRT", "Africa", "Mauritania", "2021-03-09", 
  17365., 25., 18.571, 442., 0., 0.143, 3734.682, 5.377, 3.994, 95.061, 0., 
  0.031, 1.04, "", "", "", "", "", "", "", "", "", "", "", "", 965., 0.208, 
  "", "", "tests performed", "", "", "", "", "", "", "", "", "", 44.44, 
  4.64966*^6, 4.289, 20.3, 3.138, 1.792, 3597.633, 6., 232.347, 2.42, "", "", 
  15.95, "", 64.92, 0.546}, {"MRT", "Africa", "Mauritania", "2021-03-10", 
  17385., 20., 19., 442., 0., 0., 3738.983, 4.301, 4.086, 95.061, 0., 0., 
  1.03, "", "", "", "", "", "", "", "", "", "", "", "", 946., 0.203, "", "", 
  "tests performed", "", "", "", "", "", "", "", "", "", 44.44, 4.64966*^6, 
  4.289, 20.3, 3.138, 1.792, 3597.633, 6., 232.347, 2.42, "", "", 15.95, "", 
  64.92, 0.546}, {"MRT", "Africa", "Mauritania", "2021-03-11", 17394., 9., 
  18.143, 442., 0., 0., 3740.919, 1.936, 3.902, 95.061, 0., 0., 1.03, "", "", 
  "", "", "", "", "", "", "", "", "", "", 928., 0.2, "", "", 
  "tests performed", "", "", "", "", "", "", "", "", "", 44.44, 4.64966*^6, 
  4.289, 20.3, 3.138, 1.792, 3597.633, 6., 232.347, 2.42, "", "", 15.95, "", 
  64.92, 0.546}, {"MRT", "Africa", "Mauritania", "2021-03-12", 17410., 16., 
  17.857, 442., 0., 0., 3744.36, 3.441, 3.841, 95.061, 0., 0., 1.05, "", "", 
  "", "", "", "", "", "", "", "", "", "", 909., 0.195, "", "", 
  "tests performed", "", "", "", "", "", "", "", "", "", 44.44, 4.64966*^6, 
  4.289, 20.3, 3.138, 1.792, 3597.633, 6., 232.347, 2.42, "", "", 15.95, "", 
  64.92, 0.546}, {"MRT", "Africa", "Mauritania", "2021-03-13", 17424., 14., 
  16.429, 443., 1., 0.143, 3747.371, 3.011, 3.533, 95.276, 0.215, 0.031, 
  1.08, "", "", "", "", "", "", "", "", "", "", "", "", 891., 0.192, "", "", 
  "tests performed", "", "", "", "", "", "", "", "", "", 44.44, 4.64966*^6, 
  4.289, 20.3, 3.138, 1.792, 3597.633, 6., 232.347, 2.42, "", "", 15.95, "", 
  64.92, 0.546}, {"MRT", "Africa", "Mauritania", "2021-03-14", 17438., 14., 
  16.571, 444., 1., 0.286, 3750.382, 3.011, 3.564, 95.491, 0.215, 0.061, 
  1.11, "", "", "", "", "", "", "", "", "", "", "", "", 873., 0.188, "", "", 
  "tests performed", "", "", "", "", "", "", "", "", "", 44.44, 4.64966*^6, 
  4.289, 20.3, 3.138, 1.792, 3597.633, 6., 232.347, 2.42, "", "", 15.95, "", 
  64.92, 0.546}, {"MRT", "Africa", "Mauritania", "2021-03-15", 17457., 19., 
  16.714, 444., 0., 0.286, 3754.468, 4.086, 3.595, 95.491, 0., 0.061, 1.13, 
  "", "", "", "", "", "", "", "", "", "", "", "", 873., 0.188, "", "", 
  "tests performed", "", "", "", "", "", "", "", "", "", 44.44, 4.64966*^6, 
  4.289, 20.3, 3.138, 1.792, 3597.633, 6., 232.347, 2.42, "", "", 15.95, "", 
  64.92, 0.546}, {"MRT", "Africa", "Mauritania", "2021-03-16", 17487., 30., 
  17.429, 444., 0., 0.286, 3760.92, 6.452, 3.748, 95.491, 0., 0.061, 1.15, 
  "", "", "", "", "", "", "", "", "", "", "", "", 873., 0.188, "", "", 
  "tests performed", "", "", "", "", "", "", "", "", "", 33.33, 4.64966*^6, 
  4.289, 20.3, 3.138, 1.792, 3597.633, 6., 232.347, 2.42, "", "", 15.95, "", 
  64.92, 0.546}, {"MRT", "Africa", "Mauritania", "2021-03-17", 17521., 34., 
  19.429, 445., 1., 0.429, 3768.233, 7.312, 4.178, 95.706, 0.215, 0.092, 
  1.16, "", "", "", "", "", "", "", "", "", "", "", "", 873., 0.188, "", "", 
  "tests performed", "", "", "", "", "", "", "", "", "", 33.33, 4.64966*^6, 
  4.289, 20.3, 3.138, 1.792, 3597.633, 6., 232.347, 2.42, "", "", 15.95, "", 
  64.92, 0.546}, {"MRT", "Africa", "Mauritania", "2021-03-18", 17542., 21., 
  21.143, 445., 0., 0.429, 3772.749, 4.516, 4.547, 95.706, 0., 0.092, 1.15, 
  "", "", "", "", "", "", "", "", "", 233820., 50.288, "", 873., 0.188, "", 
  "", "tests performed", "", "", "", "", "", "", "", "", "", 33.33, 
  4.64966*^6, 4.289, 20.3, 3.138, 1.792, 3597.633, 6., 232.347, 2.42, "", "", 
  15.95, "", 64.92, 0.546}, {"MRT", "Africa", "Mauritania", "2021-03-19", 
  17570., 28., 22.857, 446., 1., 0.571, 3778.771, 6.022, 4.916, 95.921, 
  0.215, 0.123, 1.14, "", "", "", "", "", "", "", "", "", "", "", "", 920., 
  0.198, "", "", "tests performed", "", "", "", "", "", "", "", "", "", 
  33.33, 4.64966*^6, 4.289, 20.3, 3.138, 1.792, 3597.633, 6., 232.347, 2.42, 
  "", "", 15.95, "", 64.92, 0.546}, {"MRT", "Africa", "Mauritania", 
  "2021-03-20", 17587., 17., 23.286, 446., 0., 0.429, 3782.427, 3.656, 5.008, 
  95.921, 0., 0.092, 1.12, "", "", "", "", "", "", "", "", "", "", "", "", 
  967., 0.208, "", "", "tests performed", "", "", "", "", "", "", "", "", "", 
  33.33, 4.64966*^6, 4.289, 20.3, 3.138, 1.792, 3597.633, 6., 232.347, 2.42, 
  "", "", 15.95, "", 64.92, 0.546}, {"MRT", "Africa", "Mauritania", 
  "2021-03-21", 17601., 14., 23.286, 446., 0., 0.286, 3785.438, 3.011, 5.008, 
  95.921, 0., 0.061, 1.11, "", "", "", "", "", "", "", "", "", "", "", "", 
  1014., 0.218, "", "", "tests performed", "", "", "", "", "", "", "", "", 
  "", 33.33, 4.64966*^6, 4.289, 20.3, 3.138, 1.792, 3597.633, 6., 232.347, 
  2.42, "", "", 15.95, "", 64.92, 0.546}, {"MRT", "Africa", "Mauritania", 
  "2021-03-22", 17630., 29., 24.714, 447., 1., 0.429, 3791.675, 6.237, 5.315, 
  96.136, 0.215, 0.092, 1.11, "", "", "", "", "", "", "", "", "", "", "", "", 
  1062., 0.228, "", "", "tests performed", "", "", "", "", "", "", "", "", 
  "", 33.33, 4.64966*^6, 4.289, 20.3, 3.138, 1.792, 3597.633, 6., 232.347, 
  2.42, "", "", 15.95, "", 64.92, 0.546}, {"MRT", "Africa", "Mauritania", 
  "2021-03-23", 17658., 28., 24.429, 447., 0., 0.429, 3797.697, 6.022, 5.254, 
  96.136, 0., 0.092, 1.1, "", "", "", "", "", "", "", "", "", "", "", "", 
  1109., 0.239, "", "", "tests performed", "", "", "", "", "", "", "", "", 
  "", 33.33, 4.64966*^6, 4.289, 20.3, 3.138, 1.792, 3597.633, 6., 232.347, 
  2.42, "", "", 15.95, "", 64.92, 0.546}, {"MRT", "Africa", "Mauritania", 
  "2021-03-24", 17690., 32., 24.143, 447., 0., 0.286, 3804.579, 6.882, 5.192, 
  96.136, 0., 0.061, 1.08, "", "", "", "", "", "", "", "", "", "", "", "", 
  1156., 0.249, "", "", "tests performed", "", "", "", "", "", "", "", "", 
  "", 33.33, 4.64966*^6, 4.289, 20.3, 3.138, 1.792, 3597.633, 6., 232.347, 
  2.42, "", "", 15.95, "", 64.92, 0.546}, {"MRT", "Africa", "Mauritania", 
  "2021-03-25", 17712., 22., 24.286, 447., 0., 0.286, 3809.311, 4.732, 5.223, 
  96.136, 0., 0.061, 1.06, "", "", "", "", "", "", "", "", "", "", "", "", 
  1204., 0.259, "", "", "tests performed", "", "", "", "", "", "", "", "", 
  "", 33.33, 4.64966*^6, 4.289, 20.3, 3.138, 1.792, 3597.633, 6., 232.347, 
  2.42, "", "", 15.95, "", 64.92, 0.546}, {"MRT", "Africa", "Mauritania", 
  "2021-03-26", 17745., 33., 25., 448., 1., 0.286, 3816.408, 7.097, 5.377, 
  96.351, 0.215, 0.061, 1.04, "", "", "", "", "", "", "", "", "", "", "", "", 
  1204., 0.259, "", "", "tests performed", 0., 0., "", "", "", 0., 0., "", 
  "", 33.33, 4.64966*^6, 4.289, 20.3, 3.138, 1.792, 3597.633, 6., 232.347, 
  2.42, "", "", 15.95, "", 64.92, 0.546}, {"MRT", "Africa", "Mauritania", 
  "2021-03-27", 17756., 11., 24.143, 448., 0., 0.286, 3818.774, 2.366, 5.192, 
  96.351, 0., 0.061, 1.02, "", "", "", "", "", "", "", "", "", "", "", "", 
  1204., 0.259, "", "", "tests performed", "", "", "", "", 228., "", "", "", 
  49., 33.33, 4.64966*^6, 4.289, 20.3, 3.138, 1.792, 3597.633, 6., 232.347, 
  2.42, "", "", 15.95, "", 64.92, 0.546}, {"MRT", "Africa", "Mauritania", 
  "2021-03-28", 17771., 15., 24.286, 448., 0., 0.286, 3822., 3.226, 5.223, 
  96.351, 0., 0.061, 1.01, "", "", "", "", "", "", "", "", "", "", "", "", 
  1204., 0.259, "", "", "tests performed", "", "", "", "", 228., "", "", "", 
  49., 33.33, 4.64966*^6, 4.289, 20.3, 3.138, 1.792, 3597.633, 6., 232.347, 
  2.42, "", "", 15.95, "", 64.92, 0.546}, {"MRT", "Africa", "Mauritania", 
  "2021-03-29", 17796., 25., 23.714, 449., 1., 0.286, 3827.377, 5.377, 5.1, 
  96.566, 0.215, 0.061, 1., "", "", "", "", "", "", "", "", "", "", "", "", 
  1204., 0.259, "", "", "tests performed", "", "", "", "", 228., "", "", "", 
  49., 33.33, 4.64966*^6, 4.289, 20.3, 3.138, 1.792, 3597.633, 6., 232.347, 
  2.42, "", "", 15.95, "", 64.92, 0.546}, {"MRT", "Africa", "Mauritania", 
  "2021-03-30", 17824., 28., 23.714, 449., 0., 0.286, 3833.399, 6.022, 5.1, 
  96.566, 0., 0.061, 0.98, "", "", "", "", "", "", "", "", "", "", "", "", 
  1204., 0.259, "", "", "tests performed", "", "", "", "", 228., "", "", "", 
  49., 33.33, 4.64966*^6, 4.289, 20.3, 3.138, 1.792, 3597.633, 6., 232.347, 
  2.42, "", "", 15.95, "", 64.92, 0.546}, {"MRT", "Africa", "Mauritania", 
  "2021-03-31", 17847., 23., 22.429, 449., 0., 0.286, 3838.345, 4.947, 4.824, 
  96.566, 0., 0.061, 0.97, "", "", "", "", "", "", "", "", "", "", "", "", 
  1204., 0.259, "", "", "tests performed", "", "", "", "", 228., "", "", "", 
  49., 33.33, 4.64966*^6, 4.289, 20.3, 3.138, 1.792, 3597.633, 6., 232.347, 
  2.42, "", "", 15.95, "", 64.92, 0.546}, {"MRT", "Africa", "Mauritania", 
  "2021-04-01", 17878., 31., 23.714, 449., 0., 0.286, 3845.012, 6.667, 5.1, 
  96.566, 0., 0.061, 0.95, "", "", "", "", "", "", "", "", "", "", "", "", 
  1204., 0.259, "", "", "tests performed", 1366., 1366., "", "", 228., 0.03, 
  0.03, "", 49., 33.33, 4.64966*^6, 4.289, 20.3, 3.138, 1.792, 3597.633, 6., 
  232.347, 2.42, "", "", 15.95, "", 64.92, 0.546}, 
 {"MRT", "Africa", "Mauritania", "2021-04-02", 17904., 26., 22.714, 449., 0., 
  0.143, 3850.604, 5.592, 4.885, 96.566, 0., 0.031, 0.93, "", "", "", "", "", 
  "", "", "", "", "", "", "", 1204., 0.259, "", "", "tests performed", "", 
  "", "", "", 227., "", "", "", 49., 33.33, 4.64966*^6, 4.289, 20.3, 3.138, 
  1.792, 3597.633, 6., 232.347, 2.42, "", "", 15.95, "", 64.92, 0.546}, 
 {"MRT", "Africa", "Mauritania", "2021-04-03", 17917., 13., 23., 449., 0., 
  0.143, 3853.4, 2.796, 4.947, 96.566, 0., 0.031, 0.9, "", "", "", "", "", 
  "", "", "", "", "", "", "", 1204., 0.259, "", "", "tests performed", "", 
  "", "", "", 226., "", "", "", 49., 33.33, 4.64966*^6, 4.289, 20.3, 3.138, 
  1.792, 3597.633, 6., 232.347, 2.42, "", "", 15.95, "", 64.92, 0.546}, 
 {"MRT", "Africa", "Mauritania", "2021-04-04", 17927., 10., 22.286, 449., 0., 
  0.143, 3855.551, 2.151, 4.793, 96.566, 0., 0.031, 0.87, "", "", "", "", "", 
  "", "", "", "", 254282., 54.688, "", 1204., 0.259, "", "", 
  "tests performed", "", "", "", "", 226., "", "", "", 49., 33.33, 
  4.64966*^6, 4.289, 20.3, 3.138, 1.792, 3597.633, 6., 232.347, 2.42, "", "", 
  15.95, "", 64.92, 0.546}, {"MRT", "Africa", "Mauritania", "2021-04-05", 
  17939., 12., 20.429, 449., 0., 0., 3858.132, 2.581, 4.394, 96.566, 0., 0., 
  0.86, "", "", "", "", "", "", "", "", "", "", "", "", "", "", "", "", "", 
  "", "", "", "", 225., "", "", "", 48., 33.33, 4.64966*^6, 4.289, 20.3, 
  3.138, 1.792, 3597.633, 6., 232.347, 2.42, "", "", 15.95, "", 64.92, 
  0.546}, {"MRT", "Africa", "Mauritania", "2021-04-06", 17955., 16., 18.714, 
  450., 1., 0.143, 3861.573, 3.441, 4.025, 96.781, 0.215, 0.031, 0.85, "", 
  "", "", "", "", "", "", "", "", "", "", "", "", "", "", "", "", "", "", "", 
  "", 225., "", "", "", 48., 33.33, 4.64966*^6, 4.289, 20.3, 3.138, 1.792, 
  3597.633, 6., 232.347, 2.42, "", "", 15.95, "", 64.92, 0.546}, 
 {"MRT", "Africa", "Mauritania", "2021-04-07", 17974., 19., 18.143, 450., 0., 
  0.143, 3865.659, 4.086, 3.902, 96.781, 0., 0.031, 0.85, "", "", "", "", "", 
  "", "", "", "", "", "", "", "", "", "", "", "", "", "", "", "", 224., "", 
  "", "", 48., 33.33, 4.64966*^6, 4.289, 20.3, 3.138, 1.792, 3597.633, 6., 
  232.347, 2.42, "", "", 15.95, "", 64.92, 0.546}, 
 {"MRT", "Africa", "Mauritania", "2021-04-08", 17995., 21., 16.714, 450., 0., 
  0.143, 3870.175, 4.516, 3.595, 96.781, 0., 0.031, 0.85, "", "", "", "", "", 
  "", "", "", "", "", "", "", "", "", "", "", "", 2930., 2930., "", "", 223., 
  0.06, 0.06, "", 48., 33.33, 4.64966*^6, 4.289, 20.3, 3.138, 1.792, 
  3597.633, 6., 232.347, 2.42, "", "", 15.95, "", 64.92, 0.546}, 
 {"MRT", "Africa", "Mauritania", "2021-04-09", 18005., 10., 14.429, 450., 0., 
  0.143, 3872.326, 2.151, 3.103, 96.781, 0., 0.031, 0.84, "", "", "", "", "", 
  "", "", "", "", "", "", "", "", "", "", "", "", "", "", "", "", 250., "", 
  "", "", 54., 33.33, 4.64966*^6, 4.289, 20.3, 3.138, 1.792, 3597.633, 6., 
  232.347, 2.42, "", "", 15.95, "", 64.92, 0.546}, 
 {"MRT", "Africa", "Mauritania", "2021-04-10", 18012., 7., 13.571, 450., 0., 
  0.143, 3873.832, 1.505, 2.919, 96.781, 0., 0.031, 0.86, "", "", "", "", "", 
  "", "", "", "", "", "", "", "", "", "", "", "", "", "", "", "", 277., "", 
  "", "", 60., 33.33, 4.64966*^6, 4.289, 20.3, 3.138, 1.792, 3597.633, 6., 
  232.347, 2.42, "", "", 15.95, "", 64.92, 0.546}, 
 {"MRT", "Africa", "Mauritania", "2021-04-11", 18022., 10., 13.571, 450., 0., 
  0.143, 3875.982, 2.151, 2.919, 96.781, 0., 0.031, 0.88, "", "", "", "", "", 
  "", "", "", "", "", "", "", "", "", "", "", "", "", "", "", "", 304., "", 
  "", "", 65., 33.33, 4.64966*^6, 4.289, 20.3, 3.138, 1.792, 3597.633, 6., 
  232.347, 2.42, "", "", 15.95, "", 64.92, 0.546}, 
 {"MRT", "Africa", "Mauritania", "2021-04-12", 18035., 13., 13.714, 450., 0., 
  0.143, 3878.778, 2.796, 2.95, 96.781, 0., 0.031, 0.9, "", "", "", "", "", 
  "", "", "", "", "", "", "", "", "", "", "", "", "", "", "", "", 330., "", 
  "", "", 71., 33.33, 4.64966*^6, 4.289, 20.3, 3.138, 1.792, 3597.633, 6., 
  232.347, 2.42, "", "", 15.95, "", 64.92, 0.546}, 
 {"MRT", "Africa", "Mauritania", "2021-04-13", 18052., 17., 13.857, 451., 1., 
  0.143, 3882.434, 3.656, 2.98, 96.996, 0.215, 0.031, 0.92, "", "", "", "", 
  "", "", "", "", "", "", "", "", "", "", "", "", "", "", "", "", "", 357., 
  "", "", "", 77., 33.33, 4.64966*^6, 4.289, 20.3, 3.138, 1.792, 3597.633, 
  6., 232.347, 2.42, "", "", 15.95, "", 64.92, 0.546}, 
 {"MRT", "Africa", "Mauritania", "2021-04-14", 18066., 14., 13.143, 452., 1., 
  0.286, 3885.445, 3.011, 2.827, 97.211, 0.215, 0.061, 0.94, "", "", "", "", 
  "", "", "", "", "", "", "", "", "", "", "", "", "", "", "", "", "", 384., 
  "", "", "", 83., 33.33, 4.64966*^6, 4.289, 20.3, 3.138, 1.792, 3597.633, 
  6., 232.347, 2.42, "", "", 15.95, "", 64.92, 0.546}, 
 {"MRT", "Africa", "Mauritania", "2021-04-15", 18072., 6., 11., 452., 0., 
  0.286, 3886.736, 1.29, 2.366, 97.211, 0., 0.061, 0.98, "", "", "", "", "", 
  "", "", "", "", "", "", "", "", "", "", "", "", "", "", "", "", 411., "", 
  "", "", 88., 33.33, 4.64966*^6, 4.289, 20.3, 3.138, 1.792, 3597.633, 6., 
  232.347, 2.42, "", "", 15.95, "", 64.92, 0.546}, 
 {"MRT", "Africa", "Mauritania", "2021-04-16", 18103., 31., 14., 452., 0., 
  0.286, 3893.403, 6.667, 3.011, 97.211, 0., 0.061, 1.03, "", "", "", "", "", 
  "", "", "", "", "", "", "", "", "", "", "", "", "", "", "", "", 411., "", 
  "", "", 88., 33.33, 4.64966*^6, 4.289, 20.3, 3.138, 1.792, 3597.633, 6., 
  232.347, 2.42, "", "", 15.95, "", 64.92, 0.546}, 
 {"MRT", "Africa", "Mauritania", "2021-04-17", 18121., 18., 15.571, 452., 0., 
  0.286, 3897.274, 3.871, 3.349, 97.211, 0., 0.061, 1.04, "", "", "", "", "", 
  "", "", "", "", "", "", "", "", "", "", "", "", "", "", "", "", 411., "", 
  "", "", 88., 33.33, 4.64966*^6, 4.289, 20.3, 3.138, 1.792, 3597.633, 6., 
  232.347, 2.42, "", "", 15.95, "", 64.92, 0.546}, 
 {"MRT", "Africa", "Mauritania", "2021-04-18", 18129., 8., 15.286, 453., 1., 
  0.429, 3898.995, 1.721, 3.287, 97.426, 0.215, 0.092, 1.04, "", "", "", "", 
  "", "", "", "", "", "", "", "", "", "", "", "", "", 7038., 7038., "", "", 
  411., 0.15, 0.15, "", 88., 33.33, 4.64966*^6, 4.289, 20.3, 3.138, 1.792, 
  3597.633, 6., 232.347, 2.42, "", "", 15.95, "", 64.92, 0.546}, 
 {"MRT", "Africa", "Mauritania", "2021-04-19", 18142., 13., 15.286, 454., 1., 
  0.571, 3901.791, 2.796, 3.287, 97.642, 0.215, 0.123, 1.06, "", "", "", "", 
  "", "", "", "", "", "", "", "", "", "", "", "", "", "", "", "", "", 411., 
  "", "", "", 88., 33.33, 4.64966*^6, 4.289, 20.3, 3.138, 1.792, 3597.633, 
  6., 232.347, 2.42, "", "", 15.95, "", 64.92, 0.546}, 
 {"MRT", "Africa", "Mauritania", "2021-04-20", 18156., 14., 14.857, 454., 0., 
  0.429, 3904.802, 3.011, 3.195, 97.642, 0., 0.092, 1.08, "", "", "", "", "", 
  "", "", "", "", "", "", "", "", "", "", "", "", "", "", "", "", 411., "", 
  "", "", 88., 33.33, 4.64966*^6, 4.289, 20.3, 3.138, 1.792, 3597.633, 6., 
  232.347, 2.42, "", "", 15.95, "", 64.92, 0.546}, 
 {"MRT", "Africa", "Mauritania", "2021-04-21", 18175., 19., 15.571, 454., 0., 
  0.286, 3908.888, 4.086, 3.349, 97.642, 0., 0.061, 1.11, "", "", "", "", "", 
  "", "", "", "", "", "", "", "", "", "", "", "", "", "", "", "", 411., "", 
  "", "", 88., 31.48, 4.64966*^6, 4.289, 20.3, 3.138, 1.792, 3597.633, 6., 
  232.347, 2.42, "", "", 15.95, "", 64.92, 0.546}, 
 {"MRT", "Africa", "Mauritania", "2021-04-22", 18192., 17., 17.143, 454., 0., 
  0.286, 3912.544, 3.656, 3.687, 97.642, 0., 0.061, 1.14, "", "", "", "", "", 
  "", "", "", "", "", "", "", "", "", "", "", "", "", "", "", "", 411., "", 
  "", "", 88., 31.48, 4.64966*^6, 4.289, 20.3, 3.138, 1.792, 3597.633, 6., 
  232.347, 2.42, "", "", 15.95, "", 64.92, 0.546}, 
 {"MRT", "Africa", "Mauritania", "2021-04-23", 18207., 15., 14.857, 454., 0., 
  0.286, 3915.77, 3.226, 3.195, 97.642, 0., 0.061, 1.18, "", "", "", "", "", 
  "", "", "", "", "", "", "", "", "", "", "", "", "", "", "", "", 411., "", 
  "", "", 88., 31.48, 4.64966*^6, 4.289, 20.3, 3.138, 1.792, 3597.633, 6., 
  232.347, 2.42, "", "", 15.95, "", 64.92, 0.546}, 
 {"MRT", "Africa", "Mauritania", "2021-04-24", 18240., 33., 17., 454., 0., 
  0.286, 3922.867, 7.097, 3.656, 97.642, 0., 0.061, 1.23, "", "", "", "", "", 
  "", "", "", "", "", "", "", "", "", "", "", "", "", "", "", "", 411., "", 
  "", "", 88., 31.48, 4.64966*^6, 4.289, 20.3, 3.138, 1.792, 3597.633, 6., 
  232.347, 2.42, "", "", 15.95, "", 64.92, 0.546}, 
 {"MRT", "Africa", "Mauritania", "2021-04-25", 18257., 17., 18.286, 454., 0., 
  0.143, 3926.524, 3.656, 3.933, 97.642, 0., 0.031, 1.24, "", "", "", "", "", 
  "", "", "", "", "", "", "", "", "", "", "", "", "", "", "", "", 411., "", 
  "", "", 88., 31.48, 4.64966*^6, 4.289, 20.3, 3.138, 1.792, 3597.633, 6., 
  232.347, 2.42, "", "", 15.95, "", 64.92, 0.546}, 
 {"MRT", "Africa", "Mauritania", "2021-04-26", 18282., 25., 20., 455., 1., 
  0.143, 3931.9, 5.377, 4.301, 97.857, 0.215, 0.031, 1.25, "", "", "", "", 
  "", "", "", "", "", "", "", "", "", "", "", "", "", "", "", "", "", 411., 
  "", "", "", 88., 31.48, 4.64966*^6, 4.289, 20.3, 3.138, 1.792, 3597.633, 
  6., 232.347, 2.42, "", "", 15.95, "", 64.92, 0.546}, 
 {"MRT", "Africa", "Mauritania", "2021-04-27", 18314., 32., 22.571, 455., 0., 
  0.143, 3938.783, 6.882, 4.854, 97.857, 0., 0.031, 1.25, "", "", "", "", "", 
  "", "", "", "", "", "", "", "", "", "", "", "", "", "", "", "", 411., "", 
  "", "", 88., 31.48, 4.64966*^6, 4.289, 20.3, 3.138, 1.792, 3597.633, 6., 
  232.347, 2.42, "", "", 15.95, "", 64.92, 0.546}, 
 {"MRT", "Africa", "Mauritania", "2021-04-28", 18346., 32., 24.429, 455., 0., 
  0.143, 3945.665, 6.882, 5.254, 97.857, 0., 0.031, 1.24, "", "", "", "", "", 
  "", "", "", "", "", "", "", "", "", "", "", "", "", "", "", "", 411., "", 
  "", "", 88., 31.48, 4.64966*^6, 4.289, 20.3, 3.138, 1.792, 3597.633, 6., 
  232.347, 2.42, "", "", 15.95, "", 64.92, 0.546}, 
 {"MRT", "Africa", "Mauritania", "2021-04-29", 18377., 31., 26.429, 455., 0., 
  0.143, 3952.332, 6.667, 5.684, 97.857, 0., 0.031, 1.22, "", "", "", "", "", 
  "", "", "", "", "", "", "", "", "", "", "", "", "", "", "", "", 411., "", 
  "", "", 88., 31.48, 4.64966*^6, 4.289, 20.3, 3.138, 1.792, 3597.633, 6., 
  232.347, 2.42, "", "", 15.95, "", 64.92, 0.546}, 
 {"MRT", "Africa", "Mauritania", "2021-04-30", 18402., 25., 27.857, 455., 0., 
  0.143, 3957.709, 5.377, 5.991, 97.857, 0., 0.031, 1.2, "", "", "", "", "", 
  "", "", "", "", "", "", "", "", "", "", "", "", "", "", "", "", 411., "", 
  "", "", 88., 31.48, 4.64966*^6, 4.289, 20.3, 3.138, 1.792, 3597.633, 6., 
  232.347, 2.42, "", "", 15.95, "", 64.92, 0.546}, 
 {"MRT", "Africa", "Mauritania", "2021-05-01", 18429., 27., 27., 455., 0., 
  0.143, 3963.516, 5.807, 5.807, 97.857, 0., 0.031, 1.19, "", "", "", "", "", 
  "", "", "", "", "", "", "", "", "", "", "", "", "", "", "", "", 411., "", 
  "", "", 88., 31.48, 4.64966*^6, 4.289, 20.3, 3.138, 1.792, 3597.633, 6., 
  232.347, 2.42, "", "", 15.95, "", 64.92, 0.546}, 
 {"MRT", "Africa", "Mauritania", "2021-05-02", 18448., 19., 27.286, 455., 0., 
  0.143, 3967.602, 4.086, 5.868, 97.857, 0., 0.031, 1.18, "", "", "", "", "", 
  "", "", "", "", "", "", "", "", "", "", "", "", "", "", "", "", 411., "", 
  "", "", 88., 31.48, 4.64966*^6, 4.289, 20.3, 3.138, 1.792, 3597.633, 6., 
  232.347, 2.42, "", "", 15.95, "", 64.92, 0.546}, 
 {"MRT", "Africa", "Mauritania", "2021-05-03", 18476., 28., 27.714, 455., 0., 
  0., 3973.624, 6.022, 5.96, 97.857, 0., 0., 1.18, "", "", "", "", "", "", 
  "", "", "", "", "", "", "", "", "", "", "", "", "", "", "", 411., "", "", 
  "", 88., 31.48, 4.64966*^6, 4.289, 20.3, 3.138, 1.792, 3597.633, 6., 
  232.347, 2.42, "", "", 15.95, "", 64.92, 0.546}, 
 {"MRT", "Africa", "Mauritania", "2021-05-04", 18503., 27., 27., 455., 0., 
  0., 3979.431, 5.807, 5.807, 97.857, 0., 0., 1.17, "", "", "", "", "", "", 
  "", "", "", "", "", "", "", "", "", "", "", "", "", "", "", 411., "", "", 
  "", 88., 31.48, 4.64966*^6, 4.289, 20.3, 3.138, 1.792, 3597.633, 6., 
  232.347, 2.42, "", "", 15.95, "", 64.92, 0.546}, 
 {"MRT", "Africa", "Mauritania", "2021-05-05", 18542., 39., 28., 456., 1., 
  0.143, 3987.818, 8.388, 6.022, 98.072, 0.215, 0.031, 1.16, "", "", "", "", 
  "", "", "", "", "", "", "", "", "", "", "", "", "", "", "", "", "", 411., 
  "", "", "", 88., 31.48, 4.64966*^6, 4.289, 20.3, 3.138, 1.792, 3597.633, 
  6., 232.347, 2.42, "", "", 15.95, "", 64.92, 0.546}, 
 {"MRT", "Africa", "Mauritania", "2021-05-06", 18576., 34., 28.429, 456., 0., 
  0.143, 3995.131, 7.312, 6.114, 98.072, 0., 0.031, 1.15, "", "", "", "", "", 
  "", "", "", "", "", "", "", "", "", "", "", "", "", "", "", "", 411., "", 
  "", "", 88., 31.48, 4.64966*^6, 4.289, 20.3, 3.138, 1.792, 3597.633, 6., 
  232.347, 2.42, "", "", 15.95, "", 64.92, 0.546}, 
 {"MRT", "Africa", "Mauritania", "2021-05-07", 18613., 37., 30.143, 456., 0., 
  0.143, 4003.088, 7.958, 6.483, 98.072, 0., 0.031, 1.14, "", "", "", "", "", 
  "", "", "", "", "", "", "", "", "", "", "", "", "", "", "", "", 411., "", 
  "", "", 88., 31.48, 4.64966*^6, 4.289, 20.3, 3.138, 1.792, 3597.633, 6., 
  232.347, 2.42, "", "", 15.95, "", 64.92, 0.546}, 
 {"MRT", "Africa", "Mauritania", "2021-05-08", 18636., 23., 29.571, 456., 0., 
  0.143, 4008.035, 4.947, 6.36, 98.072, 0., 0.031, 1.11, "", "", "", "", "", 
  "", "", "", "", "", "", "", "", "", "", "", "", "", "", "", "", 411., "", 
  "", "", 88., 31.48, 4.64966*^6, 4.289, 20.3, 3.138, 1.792, 3597.633, 6., 
  232.347, 2.42, "", "", 15.95, "", 64.92, 0.546}, 
 {"MRT", "Africa", "Mauritania", "2021-05-09", 18667., 31., 31.286, 456., 0., 
  0.143, 4014.702, 6.667, 6.729, 98.072, 0., 0.031, 1.1, "", "", "", "", "", 
  "", "", "", "", "", "", "", "", "", "", "", "", 15661., 15661., "", "", 
  411., 0.34, 0.34, "", 88., 31.48, 4.64966*^6, 4.289, 20.3, 3.138, 1.792, 
  3597.633, 6., 232.347, 2.42, "", "", 15.95, "", 64.92, 0.546}, 
 {"MRT", "Africa", "Mauritania", "2021-05-10", 18691., 24., 30.714, 456., 0., 
  0.143, 4019.864, 5.162, 6.606, 98.072, 0., 0.031, 1.08, "", "", "", "", "", 
  "", "", "", "", "", "", "", "", "", "", "", "", "", "", "", "", 472., "", 
  "", "", 102., 31.48, 4.64966*^6, 4.289, 20.3, 3.138, 1.792, 3597.633, 6., 
  232.347, 2.42, "", "", 15.95, "", 64.92, 0.546}, 
 {"MRT", "Africa", "Mauritania", "2021-05-11", 18691., 0., 26.857, 456., 0., 
  0.143, 4019.864, 0., 5.776, 98.072, 0., 0.031, 1.07, "", "", "", "", "", 
  "", "", "", "", "", "", "", "", "", "", "", "", "", "", "", "", 533., "", 
  "", "", 115., 31.48, 4.64966*^6, 4.289, 20.3, 3.138, 1.792, 3597.633, 6., 
  232.347, 2.42, "", "", 15.95, "", 64.92, 0.546}, 
 {"MRT", "Africa", "Mauritania", "2021-05-12", 18745., 54., 29., 457., 1., 
  0.143, 4031.478, 11.614, 6.237, 98.287, 0.215, 0.031, 1.1, "", "", "", "", 
  "", "", "", "", "", "", "", "", "", "", "", "", "", "", "", "", "", 595., 
  "", "", "", 128., 31.48, 4.64966*^6, 4.289, 20.3, 3.138, 1.792, 3597.633, 
  6., 232.347, 2.42, "", "", 15.95, "", 64.92, 0.546}, 
 {"MRT", "Africa", "Mauritania", "2021-05-13", 18767., 22., 27.286, 457., 0., 
  0.143, 4036.209, 4.732, 5.868, 98.287, 0., 0.031, 1.09, "", "", "", "", "", 
  "", "", "", "", "", "", "", "", "", "", "", "", "", "", "", "", 656., "", 
  "", "", 141., 31.48, 4.64966*^6, 4.289, 20.3, 3.138, 1.792, 3597.633, 6., 
  232.347, 2.42, "", "", 15.95, "", 64.92, 0.546}, 
 {"MRT", "Africa", "Mauritania", "2021-05-14", 18781., 14., 24., 457., 0., 
  0.143, 4039.22, 3.011, 5.162, 98.287, 0., 0.031, 1.11, "", "", "", "", "", 
  "", "", "", "", "", "", "", "", "", "", "", "", "", "", "", "", 717., "", 
  "", "", 154., 31.48, 4.64966*^6, 4.289, 20.3, 3.138, 1.792, 3597.633, 6., 
  232.347, 2.42, "", "", 15.95, "", 64.92, 0.546}, 
 {"MRT", "Africa", "Mauritania", "2021-05-15", 18806., 25., 24.286, 457., 0., 
  0.143, 4044.597, 5.377, 5.223, 98.287, 0., 0.031, 1.14, "", "", "", "", "", 
  "", "", "", "", "", "", "", "", "", "", "", "", "", "", "", "", 779., "", 
  "", "", 168., 31.48, 4.64966*^6, 4.289, 20.3, 3.138, 1.792, 3597.633, 6., 
  232.347, 2.42, "", "", 15.95, "", 64.92, 0.546}, 
 {"MRT", "Africa", "Mauritania", "2021-05-16", 18828., 22., 23., 457., 0., 
  0.143, 4049.328, 4.732, 4.947, 98.287, 0., 0.031, 1.18, "", "", "", "", "", 
  "", "", "", "", "", "", "", "", "", "", "", "", "", "", "", "", 840., "", 
  "", "", 181., 31.48, 4.64966*^6, 4.289, 20.3, 3.138, 1.792, 3597.633, 6., 
  232.347, 2.42, "", "", 15.95, "", 64.92, 0.546}, 
 {"MRT", "Africa", "Mauritania", "2021-05-17", 18858., 30., 23.857, 457., 0., 
  0.143, 4055.78, 6.452, 5.131, 98.287, 0., 0.031, 1.22, "", "", "", "", "", 
  "", "", "", "", "", "", "", "", "", "", "", "", "", "", "", "", 840., "", 
  "", "", 181., 31.48, 4.64966*^6, 4.289, 20.3, 3.138, 1.792, 3597.633, 6., 
  232.347, 2.42, "", "", 15.95, "", 64.92, 0.546}, 
 {"MRT", "Africa", "Mauritania", "2021-05-18", 18905., 47., 30.571, 457., 0., 
  0.143, 4065.889, 10.108, 6.575, 98.287, 0., 0.031, 1.25, "", "", "", "", 
  "", "", "", "", "", "", "", "", "", "", "", "", "", "", "", "", "", 840., 
  "", "", "", 181., 39.81, 4.64966*^6, 4.289, 20.3, 3.138, 1.792, 3597.633, 
  6., 232.347, 2.42, "", "", 15.95, "", 64.92, 0.546}, 
 {"MRT", "Africa", "Mauritania", "2021-05-19", 18957., 52., 30.286, 457., 0., 
  0., 4077.072, 11.184, 6.514, 98.287, 0., 0., 1.27, "", "", "", "", "", "", 
  "", "", "", "", "", "", "", "", "", "", "", "", "", "", "", 840., "", "", 
  "", 181., 39.81, 4.64966*^6, 4.289, 20.3, 3.138, 1.792, 3597.633, 6., 
  232.347, 2.42, "", "", 15.95, "", 64.92, 0.546}, 
 {"MRT", "Africa", "Mauritania", "2021-05-20", 19011., 54., 34.857, 457., 0., 
  0., 4088.686, 11.614, 7.497, 98.287, 0., 0., 1.28, "", "", "", "", "", "", 
  "", "", "", "", "", "", "", "", "", "", "", "", "", "", "", 840., "", "", 
  "", 181., 39.81, 4.64966*^6, 4.289, 20.3, 3.138, 1.792, 3597.633, 6., 
  232.347, 2.42, "", "", 15.95, "", 64.92, 0.546}, 
 {"MRT", "Africa", "Mauritania", "2021-05-21", 19049., 38., 38.286, 458., 1., 
  0.143, 4096.859, 8.173, 8.234, 98.502, 0.215, 0.031, 1.27, "", "", "", "", 
  "", "", "", "", "", "", "", "", "", "", "", "", "", 25741., 19468., 6273., 
  "", 840., 0.55, 0.42, 0.13, 181., 39.81, 4.64966*^6, 4.289, 20.3, 3.138, 
  1.792, 3597.633, 6., 232.347, 2.42, "", "", 15.95, "", 64.92, 0.546}, 
 {"MRT", "Africa", "Mauritania", "2021-05-22", 19114., 65., 44., 458., 0., 
  0.143, 4110.838, 13.98, 9.463, 98.502, 0., 0.031, 1.27, "", "", "", "", "", 
  "", "", "", "", "", "", "", "", "", "", "", "", "", "", "", "", 909., "", 
  "", "", 195., 39.81, 4.64966*^6, 4.289, 20.3, 3.138, 1.792, 3597.633, 6., 
  232.347, 2.42, "", "", 15.95, "", 64.92, 0.546}, 
 {"MRT", "Africa", "Mauritania", "2021-05-23", 19149., 35., 45.857, 458., 0., 
  0.143, 4118.366, 7.527, 9.862, 98.502, 0., 0.031, 1.24, "", "", "", "", "", 
  "", "", "", "", "", "", "", "", "", "", "", "", 28382., 22109., 6273., "", 
  977., 0.61, 0.48, 0.13, 210., 39.81, 4.64966*^6, 4.289, 20.3, 3.138, 1.792, 
  3597.633, 6., 232.347, 2.42, "", "", 15.95, "", 64.92, 0.546}, 
 {"MRT", "Africa", "Mauritania", "2021-05-24", 19195., 46., 48.143, 460., 2., 
  0.429, 4128.259, 9.893, 10.354, 98.932, 0.43, 0.092, 1.22, "", "", "", "", 
  "", "", "", "", "", "", "", "", "", "", "", "", "", "", "", "", "", 876., 
  "", "", "", 188., 39.81, 4.64966*^6, 4.289, 20.3, 3.138, 1.792, 3597.633, 
  6., 232.347, 2.42, "", "", 15.95, "", 64.92, 0.546}, 
 {"MRT", "Africa", "Mauritania", "2021-05-25", 19251., 56., 49.429, 460., 0., 
  0.429, 4140.303, 12.044, 10.631, 98.932, 0., 0.092, 1.2, "", "", "", "", 
  "", "", "", "", "", "", "", "", "", "", "", "", "", "", "", "", "", 774., 
  "", "", "", 166., "", 4.64966*^6, 4.289, 20.3, 3.138, 1.792, 3597.633, 6., 
  232.347, 2.42, "", "", 15.95, "", 64.92, 0.546}, 
 {"MRT", "Africa", "Mauritania", "2021-05-26", 19287., 36., 47.143, 461., 1., 
  0.571, 4148.045, 7.743, 10.139, 99.147, 0.215, 0.123, 1.17, "", "", "", "", 
  "", "", "", "", "", "", "", "", "", "", "", "", "", 28770., 22360., 6410., 
  "", 673., 0.62, 0.48, 0.14, 145., "", 4.64966*^6, 4.289, 20.3, 3.138, 
  1.792, 3597.633, 6., 232.347, 2.42, "", "", 15.95, "", 64.92, 0.546}, 
 {"MRT", "Africa", "Mauritania", "2021-05-27", 19344., 57., 47.571, 462., 1., 
  0.714, 4160.304, 12.259, 10.231, 99.362, 0.215, 0.154, 1.17, "", "", "", 
  "", "", "", "", "", "", "", "", "", "", "", "", "", "", "", "", "", "", 
  797., "", "", "", 171., "", 4.64966*^6, 4.289, 20.3, 3.138, 1.792, 
  3597.633, 6., 232.347, 2.42, "", "", 15.95, "", 64.92, 0.546}, 
 {"MRT", "Africa", "Mauritania", "2021-05-28", 19407., 63., 51.143, 462., 0., 
  0.571, 4173.854, 13.549, 10.999, 99.362, 0., 0.123, 1.16, "", "", "", "", 
  "", "", "", "", "", "", "", "", "", "", "", "", "", "", "", "", "", 922., 
  "", "", "", 198., "", 4.64966*^6, 4.289, 20.3, 3.138, 1.792, 3597.633, 6., 
  232.347, 2.42, "", "", 15.95, "", 64.92, 0.546}, 
 {"MRT", "Africa", "Mauritania", "2021-05-29", 19463., 56., 49.857, 463., 1., 
  0.714, 4185.897, 12.044, 10.723, 99.577, 0.215, 0.154, 1.14, "", "", "", 
  "", "", "", "", "", "", "", "", "", "", "", "", "", "", "", "", "", "", 
  978., "", "", "", 210., "", 4.64966*^6, 4.289, 20.3, 3.138, 1.792, 
  3597.633, 6., 232.347, 2.42, "", "", 15.95, "", 64.92, 0.546}, 
 {"MRT", "Africa", "Mauritania", "2021-05-30", 19494., 31., 49.286, 463., 0., 
  0.714, 4192.565, 6.667, 10.6, 99.577, 0., 0.154, 1.12, "", "", "", "", "", 
  "", "", "", "", "", "", "", "", "", "", "", "", "", "", "", "", 1034., "", 
  "", "", 222., "", 4.64966*^6, 4.289, 20.3, 3.138, 1.792, 3597.633, 6., 
  232.347, 2.42, "", "", 15.95, "", 64.92, 0.546}, 
 {"MRT", "Africa", "Mauritania", "2021-05-31", 19547., 53., 50.286, 463., 0., 
  0.429, 4203.963, 11.399, 10.815, 99.577, 0., 0.092, 1.1, "", "", "", "", 
  "", "", "", "", "", "", "", "", "", "", "", "", "", 37331., 30561., 6770., 
  "", 1260., 0.8, 0.66, 0.15, 271., "", 4.64966*^6, 4.289, 20.3, 3.138, 
  1.792, 3597.633, 6., 232.347, 2.42, "", "", 15.95, "", 64.92, 0.546}, 
 {"MRT", "Africa", "Mauritania", "2021-06-01", 19598., 51., 49.571, 463., 0., 
  0.429, 4214.932, 10.969, 10.661, 99.577, 0., 0.092, 1.08, "", "", "", "", 
  "", "", "", "", "", "", "", "", "", "", "", "", "", "", "", "", "", "", "", 
  "", "", "", "", 4.64966*^6, 4.289, 20.3, 3.138, 1.792, 3597.633, 6., 
  232.347, 2.42, "", "", 15.95, "", 64.92, 0.546}, 
 {"MRT", "Africa", "Mauritania", "2021-06-02", 19650., 52., 51.857, 464., 1., 
  0.429, 4226.115, 11.184, 11.153, 99.792, 0.215, 0.092, 1.06, "", "", "", 
  "", "", "", "", "", "", "", "", "", "", "", "", "", "", "", "", "", "", "", 
  "", "", "", "", "", 4.64966*^6, 4.289, 20.3, 3.138, 1.792, 3597.633, 6., 
  232.347, 2.42, "", "", 15.95, "", 64.92, 0.546}, 
 {"MRT", "Africa", "Mauritania", "2021-06-03", 19695., 45., 50.143, 464., 0., 
  0.286, 4235.794, 9.678, 10.784, 99.792, 0., 0.061, 1.04, "", "", "", "", 
  "", "", "", "", "", "", "", "", "", "", "", "", "", "", "", "", "", "", "", 
  "", "", "", "", 4.64966*^6, 4.289, 20.3, 3.138, 1.792, 3597.633, 6., 
  232.347, 2.42, "", "", 15.95, "", 64.92, 0.546}, 
 {"MRT", "Africa", "Mauritania", "2021-06-04", 19752., 57., 49.286, 466., 2., 
  0.571, 4248.053, 12.259, 10.6, 100.222, 0.43, 0.123, 1.04, "", "", "", "", 
  "", "", "", "", "", "", "", "", "", "", "", "", "", "", "", "", "", "", "", 
  "", "", "", "", 4.64966*^6, 4.289, 20.3, 3.138, 1.792, 3597.633, 6., 
  232.347, 2.42, "", "", 15.95, "", 64.92, 0.546}, 
 {"MRT", "Africa", "Mauritania", "2021-06-05", 19785., 33., 46., 466., 0., 
  0.429, 4255.15, 7.097, 9.893, 100.222, 0., 0.092, 1.03, "", "", "", "", "", 
  "", "", "", "", "", "", "", "", "", "", "", "", "", "", "", "", "", "", "", 
  "", "", "", 4.64966*^6, 4.289, 20.3, 3.138, 1.792, 3597.633, 6., 232.347, 
  2.42, "", "", 15.95, "", 64.92, 0.546}, {"MRT", "Africa", "Mauritania", 
  "2021-06-06", 19817., 32., 46.143, 468., 2., 0.714, 4262.032, 6.882, 9.924, 
  100.653, 0.43, 0.154, 1.03, "", "", "", "", "", "", "", "", "", "", "", "", 
  "", "", "", "", "", "", "", "", "", "", "", "", "", "", "", 4.64966*^6, 
  4.289, 20.3, 3.138, 1.792, 3597.633, 6., 232.347, 2.42, "", "", 15.95, "", 
  64.92, 0.546}, {"MRT", "Africa", "Mauritania", "2021-06-07", 19853., 36., 
  43.714, 470., 2., 1., 4269.775, 7.743, 9.402, 101.083, 0.43, 0.215, "", "", 
  "", "", "", "", "", "", "", "", "", "", "", "", "", "", "", "", "", "", "", 
  "", "", "", "", "", "", "", 4.64966*^6, 4.289, 20.3, 3.138, 1.792, 
  3597.633, 6., 232.347, 2.42, "", "", 15.95, "", 64.92, 0.546}, 
 {"MUS", "Africa", "Mauritius", "2020-03-18", 3., 3., "", "", "", "", 2.359, 
  2.359, "", "", "", "", "", "", "", "", "", "", "", "", "", "", "", "", "", 
  "", "", "", "", "", "", "", "", "", "", "", "", "", "", 5.56, 1.271767*^6, 
  622.962, 37.4, 10.945, 5.884, 20292.745, 0.5, 224.644, 22.02, 3.2, 40.7, 
  "", 3.4, 74.99, 0.804}, {"MUS", "Africa", "Mauritius", "2020-03-19", 3., 
  0., "", "", "", "", 2.359, 0., "", "", "", "", "", "", "", "", "", "", "", 
  "", "", "", "", "", "", "", "", "", "", "", "", "", "", "", "", "", "", "", 
  "", 22.22, 1.271767*^6, 622.962, 37.4, 10.945, 5.884, 20292.745, 0.5, 
  224.644, 22.02, 3.2, 40.7, "", 3.4, 74.99, 0.804}, 
 {"MUS", "Africa", "Mauritius", "2020-03-20", 12., 9., "", "", "", "", 9.436, 
  7.077, "", "", "", "", "", "", "", "", "", "", "", "", "", "", "", "", "", 
  "", "", "", "", "", "", "", "", "", "", "", "", "", "", 50., 1.271767*^6, 
  622.962, 37.4, 10.945, 5.884, 20292.745, 0.5, 224.644, 22.02, 3.2, 40.7, 
  "", 3.4, 74.99, 0.804}, {"MUS", "Africa", "Mauritius", "2020-03-21", 14., 
  2., "", 1., 1., "", 11.008, 1.573, "", 0.786, 0.786, "", "", "", "", "", 
  "", "", "", "", "", "", "", "", "", "", "", "", "", "", "", "", "", "", "", 
  "", "", "", "", 50., 1.271767*^6, 622.962, 37.4, 10.945, 5.884, 20292.745, 
  0.5, 224.644, 22.02, 3.2, 40.7, "", 3.4, 74.99, 0.804}, 
 {"MUS", "Africa", "Mauritius", "2020-03-22", 28., 14., "", 2., 1., "", 
  22.017, 11.008, "", 1.573, 0.786, "", "", "", "", "", "", "", "", "", "", 
  "", "", "", "", "", "", "", "", "", "", "", "", "", "", "", "", "", "", 
  50., 1.271767*^6, 622.962, 37.4, 10.945, 5.884, 20292.745, 0.5, 224.644, 
  22.02, 3.2, 40.7, "", 3.4, 74.99, 0.804}, {"MUS", "Africa", "Mauritius", 
  "2020-03-23", 36., 8., 5.143, 2., 0., 0.286, 28.307, 6.29, 4.044, 1.573, 
  0., 0.225, "", "", "", "", "", "", "", "", "", "", "", "", "", "", "", "", 
  "", "", "", "", "", "", "", "", "", "", "", 71.3, 1.271767*^6, 622.962, 
  37.4, 10.945, 5.884, 20292.745, 0.5, 224.644, 22.02, 3.2, 40.7, "", 3.4, 
  74.99, 0.804}, {"MUS", "Africa", "Mauritius", "2020-03-24", 42., 6., 6., 
  2., 0., 0.286, 33.025, 4.718, 4.718, 1.573, 0., 0.225, "", "", "", "", "", 
  "", "", "", "", "", "", "", "", "", "", "", "", "", "", "", "", "", "", "", 
  "", "", "", 71.3, 1.271767*^6, 622.962, 37.4, 10.945, 5.884, 20292.745, 
  0.5, 224.644, 22.02, 3.2, 40.7, "", 3.4, 74.99, 0.804}, 
 {"MUS", "Africa", "Mauritius", "2020-03-25", 48., 6., 6.429, 2., 0., 0.286, 
  37.743, 4.718, 5.055, 1.573, 0., 0.225, "", "", "", "", "", "", "", "", "", 
  "", "", "", "", "", "", "", "", "", "", "", "", "", "", "", "", "", "", 
  71.3, 1.271767*^6, 622.962, 37.4, 10.945, 5.884, 20292.745, 0.5, 224.644, 
  22.02, 3.2, 40.7, "", 3.4, 74.99, 0.804}, {"MUS", "Africa", "Mauritius", 
  "2020-03-26", 81., 33., 11.143, 2., 0., 0.286, 63.691, 25.948, 8.762, 
  1.573, 0., 0.225, "", "", "", "", "", "", "", "", "", "", "", "", "", "", 
  "", "", "", "", "", "", "", "", "", "", "", "", "", 82.41, 1.271767*^6, 
  622.962, 37.4, 10.945, 5.884, 20292.745, 0.5, 224.644, 22.02, 3.2, 40.7, 
  "", 3.4, 74.99, 0.804}, {"MUS", "Africa", "Mauritius", "2020-03-27", 94., 
  13., 11.714, 2., 0., 0.286, 73.913, 10.222, 9.211, 1.573, 0., 0.225, "", 
  "", "", "", "", "", "", "", "", "", "", "", "", "", "", "", "", "", "", "", 
  "", "", "", "", "", "", "", 82.41, 1.271767*^6, 622.962, 37.4, 10.945, 
  5.884, 20292.745, 0.5, 224.644, 22.02, 3.2, 40.7, "", 3.4, 74.99, 0.804}, 
 {"MUS", "Africa", "Mauritius", "2020-03-28", 102., 8., 12.571, 2., 0., 
  0.143, 80.203, 6.29, 9.885, 1.573, 0., 0.112, "", "", "", "", "", "", "", 
  "", "", "", "", "", "", "", "", "", "", "", "", "", "", "", "", "", "", "", 
  "", 82.41, 1.271767*^6, 622.962, 37.4, 10.945, 5.884, 20292.745, 0.5, 
  224.644, 22.02, 3.2, 40.7, "", 3.4, 74.99, 0.804}, 
 {"MUS", "Africa", "Mauritius", "2020-03-29", 107., 5., 11.286, 3., 1., 
  0.143, 84.135, 3.932, 8.874, 2.359, 0.786, 0.112, 0.98, "", "", "", "", "", 
  "", "", "", "", "", "", "", "", "", "", "", "", "", "", "", "", "", "", "", 
  "", "", 82.41, 1.271767*^6, 622.962, 37.4, 10.945, 5.884, 20292.745, 0.5, 
  224.644, 22.02, 3.2, 40.7, "", 3.4, 74.99, 0.804}, 
 {"MUS", "Africa", "Mauritius", "2020-03-30", 128., 21., 13.143, 3., 0., 
  0.143, 100.647, 16.512, 10.334, 2.359, 0., 0.112, 0.97, "", "", "", "", "", 
  "", "", "", "", "", "", "", "", "", "", "", "", "", "", "", "", "", "", "", 
  "", "", 82.41, 1.271767*^6, 622.962, 37.4, 10.945, 5.884, 20292.745, 0.5, 
  224.644, 22.02, 3.2, 40.7, "", 3.4, 74.99, 0.804}, 
 {"MUS", "Africa", "Mauritius", "2020-03-31", 143., 15., 14.429, 5., 2., 
  0.429, 112.442, 11.795, 11.345, 3.932, 1.573, 0.337, 0.95, "", "", "", "", 
  "", "", "", "", "", "", "", "", "", "", "", "", "", "", "", "", "", "", "", 
  "", "", "", 82.41, 1.271767*^6, 622.962, 37.4, 10.945, 5.884, 20292.745, 
  0.5, 224.644, 22.02, 3.2, 40.7, "", 3.4, 74.99, 0.804}, 
 {"MUS", "Africa", "Mauritius", "2020-04-01", 161., 18., 16.143, 6., 1., 
  0.571, 126.596, 14.154, 12.693, 4.718, 0.786, 0.449, 0.94, "", "", "", "", 
  "", "", "", "", "", "", "", "", "", "", "", "", "", "", "", "", "", "", "", 
  "", "", "", 82.41, 1.271767*^6, 622.962, 37.4, 10.945, 5.884, 20292.745, 
  0.5, 224.644, 22.02, 3.2, 40.7, "", 3.4, 74.99, 0.804}, 
 {"MUS", "Africa", "Mauritius", "2020-04-02", 169., 8., 12.571, 7., 1., 
  0.714, 132.886, 6.29, 9.885, 5.504, 0.786, 0.562, 0.92, "", "", "", "", "", 
  "", "", "", "", "", "", "", "", "", "", "", "", "", "", "", "", "", "", "", 
  "", "", 82.41, 1.271767*^6, 622.962, 37.4, 10.945, 5.884, 20292.745, 0.5, 
  224.644, 22.02, 3.2, 40.7, "", 3.4, 74.99, 0.804}, 
 {"MUS", "Africa", "Mauritius", "2020-04-03", 186., 17., 13.143, 7., 0., 
  0.714, 146.253, 13.367, 10.334, 5.504, 0., 0.562, 0.91, "", "", "", "", "", 
  "", "", "", "", "", "", "", "", "", "", "", "", "", "", "", "", "", "", "", 
  "", "", 82.41, 1.271767*^6, 622.962, 37.4, 10.945, 5.884, 20292.745, 0.5, 
  224.644, 22.02, 3.2, 40.7, "", 3.4, 74.99, 0.804}, 
 {"MUS", "Africa", "Mauritius", "2020-04-04", 196., 10., 13.429, 7., 0., 
  0.714, 154.116, 7.863, 10.559, 5.504, 0., 0.562, 0.89, "", "", "", "", "", 
  "", "", "", "", "", "", "", "", "", "", "", "", "", "", "", "", "", "", "", 
  "", "", 82.41, 1.271767*^6, 622.962, 37.4, 10.945, 5.884, 20292.745, 0.5, 
  224.644, 22.02, 3.2, 40.7, "", 3.4, 74.99, 0.804}, 
 {"MUS", "Africa", "Mauritius", "2020-04-05", 227., 31., 17.143, 7., 0., 
  0.571, 178.492, 24.376, 13.48, 5.504, 0., 0.449, 0.87, "", "", "", "", "", 
  "", "", "", "", "", "", "", "", "", "", "", "", "", "", "", "", "", "", "", 
  "", "", 82.41, 1.271767*^6, 622.962, 37.4, 10.945, 5.884, 20292.745, 0.5, 
  224.644, 22.02, 3.2, 40.7, "", 3.4, 74.99, 0.804}, 
 {"MUS", "Africa", "Mauritius", "2020-04-06", 244., 17., 16.571, 7., 0., 
  0.571, 191.859, 13.367, 13.03, 5.504, 0., 0.449, 0.84, "", "", "", "", "", 
  "", "", "", "", "", "", "", "", "", "", "", "", "", "", "", "", "", "", "", 
  "", "", 82.41, 1.271767*^6, 622.962, 37.4, 10.945, 5.884, 20292.745, 0.5, 
  224.644, 22.02, 3.2, 40.7, "", 3.4, 74.99, 0.804}, 
 {"MUS", "Africa", "Mauritius", "2020-04-07", 268., 24., 17.857, 7., 0., 
  0.286, 210.73, 18.871, 14.041, 5.504, 0., 0.225, 0.8, "", "", "", "", "", 
  "", "", "", "", "", "", "", "", "", "", "", "", "", "", "", "", "", "", "", 
  "", "", 82.41, 1.271767*^6, 622.962, 37.4, 10.945, 5.884, 20292.745, 0.5, 
  224.644, 22.02, 3.2, 40.7, "", 3.4, 74.99, 0.804}, 
 {"MUS", "Africa", "Mauritius", "2020-04-08", 273., 5., 16., 7., 0., 0.143, 
  214.662, 3.932, 12.581, 5.504, 0., 0.112, 0.76, "", "", "", "", "", "", "", 
  "", "", "", "", "", "", "", "", "", "", "", "", "", "", "", "", "", "", "", 
  82.41, 1.271767*^6, 622.962, 37.4, 10.945, 5.884, 20292.745, 0.5, 224.644, 
  22.02, 3.2, 40.7, "", 3.4, 74.99, 0.804}, {"MUS", "Africa", "Mauritius", 
  "2020-04-09", 314., 41., 20.714, 7., 0., 0., 246.901, 32.239, 16.288, 
  5.504, 0., 0., 0.72, "", "", "", "", "", "", "", "", "", "", "", "", "", 
  "", "", "", "", "", "", "", "", "", "", "", "", "", 82.41, 1.271767*^6, 
  622.962, 37.4, 10.945, 5.884, 20292.745, 0.5, 224.644, 22.02, 3.2, 40.7, 
  "", 3.4, 74.99, 0.804}, {"MUS", "Africa", "Mauritius", "2020-04-10", 318., 
  4., 18.857, 9., 2., 0.286, 250.046, 3.145, 14.828, 7.077, 1.573, 0.225, 
  0.66, "", "", "", "", "", "", "", "", "", "", "", "", "", "", "", "", "", 
  "", "", "", "", "", "", "", "", "", 82.41, 1.271767*^6, 622.962, 37.4, 
  10.945, 5.884, 20292.745, 0.5, 224.644, 22.02, 3.2, 40.7, "", 3.4, 74.99, 
  0.804}, {"MUS", "Africa", "Mauritius", "2020-04-11", 319., 1., 17.571, 9., 
  0., 0.286, 250.832, 0.786, 13.817, 7.077, 0., 0.225, 0.6, "", "", "", "", 
  "", "", "", "", "", "", "", "", "", "", "", "", "", "", "", "", "", "", "", 
  "", "", "", 82.41, 1.271767*^6, 622.962, 37.4, 10.945, 5.884, 20292.745, 
  0.5, 224.644, 22.02, 3.2, 40.7, "", 3.4, 74.99, 0.804}, 
 {"MUS", "Africa", "Mauritius", "2020-04-12", 324., 5., 13.857, 9., 0., 
  0.286, 254.764, 3.932, 10.896, 7.077, 0., 0.225, 0.54, "", "", "", "", "", 
  "", "", "", "", "", "", "", "", "", "", "", "", "", "", "", "", "", "", "", 
  "", "", 82.41, 1.271767*^6, 622.962, 37.4, 10.945, 5.884, 20292.745, 0.5, 
  224.644, 22.02, 3.2, 40.7, "", 3.4, 74.99, 0.804}, 
 {"MUS", "Africa", "Mauritius", "2020-04-13", 324., 0., 11.429, 9., 0., 
  0.286, 254.764, 0., 8.986, 7.077, 0., 0.225, 0.49, "", "", "", "", "", "", 
  "", "", "", "", "", "", "", "", "", "", "", "", "", "", "", "", "", "", "", 
  "", 82.41, 1.271767*^6, 622.962, 37.4, 10.945, 5.884, 20292.745, 0.5, 
  224.644, 22.02, 3.2, 40.7, "", 3.4, 74.99, 0.804}, 
 {"MUS", "Africa", "Mauritius", "2020-04-14", 324., 0., 8., 9., 0., 0.286, 
  254.764, 0., 6.29, 7.077, 0., 0.225, 0.45, "", "", "", "", "", "", "", "", 
  "", "", "", "", "", "", "", "", "", "", "", "", "", "", "", "", "", "", 
  82.41, 1.271767*^6, 622.962, 37.4, 10.945, 5.884, 20292.745, 0.5, 224.644, 
  22.02, 3.2, 40.7, "", 3.4, 74.99, 0.804}, {"MUS", "Africa", "Mauritius", 
  "2020-04-15", 324., 0., 7.286, 9., 0., 0.286, 254.764, 0., 5.729, 7.077, 
  0., 0.225, 0.42, "", "", "", "", "", "", "", "", "", "", "", "", "", "", 
  "", "", "", "", "", "", "", "", "", "", "", "", 82.41, 1.271767*^6, 
  622.962, 37.4, 10.945, 5.884, 20292.745, 0.5, 224.644, 22.02, 3.2, 40.7, 
  "", 3.4, 74.99, 0.804}, {"MUS", "Africa", "Mauritius", "2020-04-16", 324., 
  0., 1.429, 9., 0., 0.286, 254.764, 0., 1.123, 7.077, 0., 0.225, 0.39, "", 
  "", "", "", "", "", "", "", "", "", "", "", "", "", "", "", "", "", "", "", 
  "", "", "", "", "", "", 82.41, 1.271767*^6, 622.962, 37.4, 10.945, 5.884, 
  20292.745, 0.5, 224.644, 22.02, 3.2, 40.7, "", 3.4, 74.99, 0.804}, 
 {"MUS", "Africa", "Mauritius", "2020-04-17", 324., 0., 0.857, 9., 0., 0., 
  254.764, 0., 0.674, 7.077, 0., 0., 0.37, "", "", "", "", "", "", "", "", 
  "", "", "", "", "", "", "", "", "", "", "", "", "", "", "", "", "", "", 
  82.41, 1.271767*^6, 622.962, 37.4, 10.945, 5.884, 20292.745, 0.5, 224.644, 
  22.02, 3.2, 40.7, "", 3.4, 74.99, 0.804}, {"MUS", "Africa", "Mauritius", 
  "2020-04-18", 325., 1., 0.857, 9., 0., 0., 255.55, 0.786, 0.674, 7.077, 0., 
  0., 0.35, "", "", "", "", "", "", "", "", "", "", "", "", "", "", "", "", 
  "", "", "", "", "", "", "", "", "", "", 82.41, 1.271767*^6, 622.962, 37.4, 
  10.945, 5.884, 20292.745, 0.5, 224.644, 22.02, 3.2, 40.7, "", 3.4, 74.99, 
  0.804}, {"MUS", "Africa", "Mauritius", "2020-04-19", 328., 3., 0.571, 9., 
  0., 0., 257.909, 2.359, 0.449, 7.077, 0., 0., 0.34, "", "", "", "", "", "", 
  "", "", "", "", "", "", "", "", "", "", "", "", "", "", "", "", "", "", "", 
  "", 82.41, 1.271767*^6, 622.962, 37.4, 10.945, 5.884, 20292.745, 0.5, 
  224.644, 22.02, 3.2, 40.7, "", 3.4, 74.99, 0.804}, 
 {"MUS", "Africa", "Mauritius", "2020-04-20", 328., 0., 0.571, 9., 0., 0., 
  257.909, 0., 0.449, 7.077, 0., 0., 0.32, "", "", "", "", "", "", "", "", 
  "", "", "", "", "", "", "", "", "", "", "", "", "", "", "", "", "", "", 
  82.41, 1.271767*^6, 622.962, 37.4, 10.945, 5.884, 20292.745, 0.5, 224.644, 
  22.02, 3.2, 40.7, "", 3.4, 74.99, 0.804}, {"MUS", "Africa", "Mauritius", 
  "2020-04-21", 328., 0., 0.571, 9., 0., 0., 257.909, 0., 0.449, 7.077, 0., 
  0., 0.3, "", "", "", "", "", "", "", "", "", "", "", "", "", "", "", "", 
  "", "", "", "", "", "", "", "", "", "", 82.41, 1.271767*^6, 622.962, 37.4, 
  10.945, 5.884, 20292.745, 0.5, 224.644, 22.02, 3.2, 40.7, "", 3.4, 74.99, 
  0.804}, {"MUS", "Africa", "Mauritius", "2020-04-22", 329., 1., 0.714, 9., 
  0., 0., 258.695, 0.786, 0.562, 7.077, 0., 0., 0.29, "", "", "", "", "", "", 
  "", "", "", "", "", "", "", "", "", "", "", "", "", "", "", "", "", "", "", 
  "", 82.41, 1.271767*^6, 622.962, 37.4, 10.945, 5.884, 20292.745, 0.5, 
  224.644, 22.02, 3.2, 40.7, "", 3.4, 74.99, 0.804}, 
 {"MUS", "Africa", "Mauritius", "2020-04-23", 331., 2., 1., 9., 0., 0., 
  260.268, 1.573, 0.786, 7.077, 0., 0., 0.28, "", "", "", "", "", "", "", "", 
  "", "", "", "", "", "", "", "", "", "", "", "", "", "", "", "", "", "", 
  82.41, 1.271767*^6, 622.962, 37.4, 10.945, 5.884, 20292.745, 0.5, 224.644, 
  22.02, 3.2, 40.7, "", 3.4, 74.99, 0.804}, {"MUS", "Africa", "Mauritius", 
  "2020-04-24", 331., 0., 1., 9., 0., 0., 260.268, 0., 0.786, 7.077, 0., 0., 
  0.27, "", "", "", "", "", "", "", "", "", "", "", "", "", "", "", "", "", 
  "", "", "", "", "", "", "", "", "", 82.41, 1.271767*^6, 622.962, 37.4, 
  10.945, 5.884, 20292.745, 0.5, 224.644, 22.02, 3.2, 40.7, "", 3.4, 74.99, 
  0.804}, {"MUS", "Africa", "Mauritius", "2020-04-25", 331., 0., 0.857, 9., 
  0., 0., 260.268, 0., 0.674, 7.077, 0., 0., 0.26, "", "", "", "", "", "", 
  "", "", "", "", "", "", "", "", "", "", "", "", "", "", "", "", "", "", "", 
  "", 82.41, 1.271767*^6, 622.962, 37.4, 10.945, 5.884, 20292.745, 0.5, 
  224.644, 22.02, 3.2, 40.7, "", 3.4, 74.99, 0.804}, 
 {"MUS", "Africa", "Mauritius", "2020-04-26", 332., 1., 0.571, 9., 0., 0., 
  261.054, 0.786, 0.449, 7.077, 0., 0., 0.25, "", "", "", "", "", "", "", "", 
  "", "", "", "", "", "", "", "", "", "", "", "", "", "", "", "", "", "", 
  82.41, 1.271767*^6, 622.962, 37.4, 10.945, 5.884, 20292.745, 0.5, 224.644, 
  22.02, 3.2, 40.7, "", 3.4, 74.99, 0.804}, {"MUS", "Africa", "Mauritius", 
  "2020-04-27", 334., 2., 0.857, 10., 1., 0.143, 262.627, 1.573, 0.674, 
  7.863, 0.786, 0.112, 0.24, "", "", "", "", "", "", "", "", "", "", "", "", 
  "", "", "", "", "", "", "", "", "", "", "", "", "", "", 82.41, 1.271767*^6, 
  622.962, 37.4, 10.945, 5.884, 20292.745, 0.5, 224.644, 22.02, 3.2, 40.7, 
  "", 3.4, 74.99, 0.804}, {"MUS", "Africa", "Mauritius", "2020-04-28", 334., 
  0., 0.857, 10., 0., 0.143, 262.627, 0., 0.674, 7.863, 0., 0.112, 0.22, "", 
  "", "", "", "", "", "", "", "", "", "", "", "", "", "", "", "", "", "", "", 
  "", "", "", "", "", "", 82.41, 1.271767*^6, 622.962, 37.4, 10.945, 5.884, 
  20292.745, 0.5, 224.644, 22.02, 3.2, 40.7, "", 3.4, 74.99, 0.804}, 
 {"MUS", "Africa", "Mauritius", "2020-04-29", 332., -2., 0.429, 10., 0., 
  0.143, 261.054, -1.573, 0.337, 7.863, 0., 0.112, 0.2, "", "", "", "", "", 
  "", "", "", "", "", "", "", "", "", "", "", "", "", "", "", "", "", "", "", 
  "", "", 82.41, 1.271767*^6, 622.962, 37.4, 10.945, 5.884, 20292.745, 0.5, 
  224.644, 22.02, 3.2, 40.7, "", 3.4, 74.99, 0.804}, 
 {"MUS", "Africa", "Mauritius", "2020-04-30", 332., 0., 0.143, 10., 0., 
  0.143, 261.054, 0., 0.112, 7.863, 0., 0.112, 0.19, "", "", "", "", "", "", 
  "", "", "", "", "", "", "", "", "", "", "", "", "", "", "", "", "", "", "", 
  "", 82.41, 1.271767*^6, 622.962, 37.4, 10.945, 5.884, 20292.745, 0.5, 
  224.644, 22.02, 3.2, 40.7, "", 3.4, 74.99, 0.804}, 
 {"MUS", "Africa", "Mauritius", "2020-05-01", 332., 0., 0.143, 10., 0., 
  0.143, 261.054, 0., 0.112, 7.863, 0., 0.112, 0.17, "", "", "", "", "", "", 
  "", "", "", "", "", "", "", "", "", "", "", "", "", "", "", "", "", "", "", 
  "", 82.41, 1.271767*^6, 622.962, 37.4, 10.945, 5.884, 20292.745, 0.5, 
  224.644, 22.02, 3.2, 40.7, "", 3.4, 74.99, 0.804}, 
 {"MUS", "Africa", "Mauritius", "2020-05-02", 332., 0., 0.143, 10., 0., 
  0.143, 261.054, 0., 0.112, 7.863, 0., 0.112, 0.15, "", "", "", "", "", "", 
  "", "", "", "", "", "", "", "", "", "", "", "", "", "", "", "", "", "", "", 
  "", 82.41, 1.271767*^6, 622.962, 37.4, 10.945, 5.884, 20292.745, 0.5, 
  224.644, 22.02, 3.2, 40.7, "", 3.4, 74.99, 0.804}, 
 {"MUS", "Africa", "Mauritius", "2020-05-03", 332., 0., 0., 10., 0., 0.143, 
  261.054, 0., 0., 7.863, 0., 0.112, 0.13, "", "", "", "", "", "", "", "", 
  "", "", "", "", "", "", "", "", "", "", "", "", "", "", "", "", "", "", 
  82.41, 1.271767*^6, 622.962, 37.4, 10.945, 5.884, 20292.745, 0.5, 224.644, 
  22.02, 3.2, 40.7, "", 3.4, 74.99, 0.804}, {"MUS", "Africa", "Mauritius", 
  "2020-05-04", 332., 0., -0.286, 10., 0., 0., 261.054, 0., -0.225, 7.863, 
  0., 0., 0.12, "", "", "", "", "", "", "", "", "", "", "", "", "", "", "", 
  "", "", "", "", "", "", "", "", "", "", "", 82.41, 1.271767*^6, 622.962, 
  37.4, 10.945, 5.884, 20292.745, 0.5, 224.644, 22.02, 3.2, 40.7, "", 3.4, 
  74.99, 0.804}, {"MUS", "Africa", "Mauritius", "2020-05-05", 332., 0., 
  -0.286, 10., 0., 0., 261.054, 0., -0.225, 7.863, 0., 0., 0.11, "", "", "", 
  "", "", "", "", "", "", "", "", "", "", "", "", "", "", "", "", "", "", "", 
  "", "", "", "", 82.41, 1.271767*^6, 622.962, 37.4, 10.945, 5.884, 
  20292.745, 0.5, 224.644, 22.02, 3.2, 40.7, "", 3.4, 74.99, 0.804}, 
 {"MUS", "Africa", "Mauritius", "2020-05-06", 332., 0., 0., 10., 0., 0., 
  261.054, 0., 0., 7.863, 0., 0., 0.09, "", "", "", "", "", "", "", "", "", 
  "", "", "", "", "", "", "", "", "", "", "", "", "", "", "", "", "", 82.41, 
  1.271767*^6, 622.962, 37.4, 10.945, 5.884, 20292.745, 0.5, 224.644, 22.02, 
  3.2, 40.7, "", 3.4, 74.99, 0.804}, {"MUS", "Africa", "Mauritius", 
  "2020-05-07", 332., 0., 0., 10., 0., 0., 261.054, 0., 0., 7.863, 0., 0., 
  0.09, "", "", "", "", "", "", "", "", "", "", "", "", "", "", "", "", "", 
  "", "", "", "", "", "", "", "", "", 82.41, 1.271767*^6, 622.962, 37.4, 
  10.945, 5.884, 20292.745, 0.5, 224.644, 22.02, 3.2, 40.7, "", 3.4, 74.99, 
  0.804}, {"MUS", "Africa", "Mauritius", "2020-05-08", 332., 0., 0., 10., 0., 
  0., 261.054, 0., 0., 7.863, 0., 0., 0.08, "", "", "", "", "", "", "", "", 
  "", "", "", "", "", "", "", "", "", "", "", "", "", "", "", "", "", "", 
  82.41, 1.271767*^6, 622.962, 37.4, 10.945, 5.884, 20292.745, 0.5, 224.644, 
  22.02, 3.2, 40.7, "", 3.4, 74.99, 0.804}, {"MUS", "Africa", "Mauritius", 
  "2020-05-09", 332., 0., 0., 10., 0., 0., 261.054, 0., 0., 7.863, 0., 0., 
  0.07, "", "", "", "", "", "", "", "", "", "", "", "", "", "", "", "", "", 
  "", "", "", "", "", "", "", "", "", 82.41, 1.271767*^6, 622.962, 37.4, 
  10.945, 5.884, 20292.745, 0.5, 224.644, 22.02, 3.2, 40.7, "", 3.4, 74.99, 
  0.804}, {"MUS", "Africa", "Mauritius", "2020-05-10", 332., 0., 0., 10., 0., 
  0., 261.054, 0., 0., 7.863, 0., 0., 0.06, "", "", "", "", "", "", "", "", 
  "", "", "", "", "", "", "", "", "", "", "", "", "", "", "", "", "", "", 
  82.41, 1.271767*^6, 622.962, 37.4, 10.945, 5.884, 20292.745, 0.5, 224.644, 
  22.02, 3.2, 40.7, "", 3.4, 74.99, 0.804}, {"MUS", "Africa", "Mauritius", 
  "2020-05-11", 332., 0., 0., 10., 0., 0., 261.054, 0., 0., 7.863, 0., 0., 
  0.06, "", "", "", "", "", "", "", "", "", "", "", "", "", "", "", "", "", 
  "", "", "", "", "", "", "", "", "", 82.41, 1.271767*^6, 622.962, 37.4, 
  10.945, 5.884, 20292.745, 0.5, 224.644, 22.02, 3.2, 40.7, "", 3.4, 74.99, 
  0.804}, {"MUS", "Africa", "Mauritius", "2020-05-12", 332., 0., 0., 10., 0., 
  0., 261.054, 0., 0., 7.863, 0., 0., 0.05, "", "", "", "", "", "", "", "", 
  "", "", "", "", "", "", "", "", "", "", "", "", "", "", "", "", "", "", 
  82.41, 1.271767*^6, 622.962, 37.4, 10.945, 5.884, 20292.745, 0.5, 224.644, 
  22.02, 3.2, 40.7, "", 3.4, 74.99, 0.804}, {"MUS", "Africa", "Mauritius", 
  "2020-05-13", 332., 0., 0., 10., 0., 0., 261.054, 0., 0., 7.863, 0., 0., 
  0.05, "", "", "", "", "", "", "", "", "", "", "", "", "", "", "", "", "", 
  "", "", "", "", "", "", "", "", "", 82.41, 1.271767*^6, 622.962, 37.4, 
  10.945, 5.884, 20292.745, 0.5, 224.644, 22.02, 3.2, 40.7, "", 3.4, 74.99, 
  0.804}, {"MUS", "Africa", "Mauritius", "2020-05-14", 332., 0., 0., 10., 0., 
  0., 261.054, 0., 0., 7.863, 0., 0., 0.04, "", "", "", "", "", "", "", "", 
  "", "", "", "", "", "", "", "", "", "", "", "", "", "", "", "", "", "", 
  82.41, 1.271767*^6, 622.962, 37.4, 10.945, 5.884, 20292.745, 0.5, 224.644, 
  22.02, 3.2, 40.7, "", 3.4, 74.99, 0.804}, {"MUS", "Africa", "Mauritius", 
  "2020-05-15", 332., 0., 0., 10., 0., 0., 261.054, 0., 0., 7.863, 0., 0., 
  0.04, "", "", "", "", "", "", "", "", "", "", "", "", "", "", "", "", "", 
  "", "", "", "", "", "", "", "", "", 78.7, 1.271767*^6, 622.962, 37.4, 
  10.945, 5.884, 20292.745, 0.5, 224.644, 22.02, 3.2, 40.7, "", 3.4, 74.99, 
  0.804}, {"MUS", "Africa", "Mauritius", "2020-05-16", 332., 0., 0., 10., 0., 
  0., 261.054, 0., 0., 7.863, 0., 0., 0.04, "", "", "", "", "", "", "", "", 
  "", "", "", "", "", "", "", "", "", "", "", "", "", "", "", "", "", "", 
  78.7, 1.271767*^6, 622.962, 37.4, 10.945, 5.884, 20292.745, 0.5, 224.644, 
  22.02, 3.2, 40.7, "", 3.4, 74.99, 0.804}, {"MUS", "Africa", "Mauritius", 
  "2020-05-17", 332., 0., 0., 10., 0., 0., 261.054, 0., 0., 7.863, 0., 0., 
  0.03, "", "", "", "", "", "", "", "", "", "", "", "", "", "", "", "", "", 
  "", "", "", "", "", "", "", "", "", 78.7, 1.271767*^6, 622.962, 37.4, 
  10.945, 5.884, 20292.745, 0.5, 224.644, 22.02, 3.2, 40.7, "", 3.4, 74.99, 
  0.804}, {"MUS", "Africa", "Mauritius", "2020-05-18", 332., 0., 0., 10., 0., 
  0., 261.054, 0., 0., 7.863, 0., 0., 0.03, "", "", "", "", "", "", "", "", 
  "", "", "", "", "", "", "", "", "", "", "", "", "", "", "", "", "", "", 
  78.7, 1.271767*^6, 622.962, 37.4, 10.945, 5.884, 20292.745, 0.5, 224.644, 
  22.02, 3.2, 40.7, "", 3.4, 74.99, 0.804}, {"MUS", "Africa", "Mauritius", 
  "2020-05-19", 332., 0., 0., 10., 0., 0., 261.054, 0., 0., 7.863, 0., 0., 
  0.02, "", "", "", "", "", "", "", "", "", "", "", "", "", "", "", "", "", 
  "", "", "", "", "", "", "", "", "", 78.7, 1.271767*^6, 622.962, 37.4, 
  10.945, 5.884, 20292.745, 0.5, 224.644, 22.02, 3.2, 40.7, "", 3.4, 74.99, 
  0.804}, {"MUS", "Africa", "Mauritius", "2020-05-20", 332., 0., 0., 10., 0., 
  0., 261.054, 0., 0., 7.863, 0., 0., 0.02, "", "", "", "", "", "", "", "", 
  "", "", "", "", "", "", "", "", "", "", "", "", "", "", "", "", "", "", 
  78.7, 1.271767*^6, 622.962, 37.4, 10.945, 5.884, 20292.745, 0.5, 224.644, 
  22.02, 3.2, 40.7, "", 3.4, 74.99, 0.804}, {"MUS", "Africa", "Mauritius", 
  "2020-05-21", 332., 0., 0., 10., 0., 0., 261.054, 0., 0., 7.863, 0., 0., 
  0.02, "", "", "", "", "", "", "", "", "", "", "", "", "", "", "", "", "", 
  "", "", "", "", "", "", "", "", "", 78.7, 1.271767*^6, 622.962, 37.4, 
  10.945, 5.884, 20292.745, 0.5, 224.644, 22.02, 3.2, 40.7, "", 3.4, 74.99, 
  0.804}, {"MUS", "Africa", "Mauritius", "2020-05-22", 332., 0., 0., 10., 0., 
  0., 261.054, 0., 0., 7.863, 0., 0., 0.02, "", "", "", "", "", "", "", "", 
  "", "", "", "", "", "", "", "", "", "", "", "", "", "", "", "", "", "", 
  78.7, 1.271767*^6, 622.962, 37.4, 10.945, 5.884, 20292.745, 0.5, 224.644, 
  22.02, 3.2, 40.7, "", 3.4, 74.99, 0.804}, {"MUS", "Africa", "Mauritius", 
  "2020-05-23", 332., 0., 0., 10., 0., 0., 261.054, 0., 0., 7.863, 0., 0., 
  0.02, "", "", "", "", "", "", "", "", "", "", "", "", "", "", "", "", "", 
  "", "", "", "", "", "", "", "", "", 78.7, 1.271767*^6, 622.962, 37.4, 
  10.945, 5.884, 20292.745, 0.5, 224.644, 22.02, 3.2, 40.7, "", 3.4, 74.99, 
  0.804}, {"MUS", "Africa", "Mauritius", "2020-05-24", 334., 2., 0.286, 10., 
  0., 0., 262.627, 1.573, 0.225, 7.863, 0., 0., 0.02, "", "", "", "", "", "", 
  "", "", "", "", "", "", "", "", "", "", "", "", "", "", "", "", "", "", "", 
  "", 78.7, 1.271767*^6, 622.962, 37.4, 10.945, 5.884, 20292.745, 0.5, 
  224.644, 22.02, 3.2, 40.7, "", 3.4, 74.99, 0.804}, 
 {"MUS", "Africa", "Mauritius", "2020-05-25", 334., 0., 0.286, 10., 0., 0., 
  262.627, 0., 0.225, 7.863, 0., 0., 0.02, "", "", "", "", "", "", "", "", 
  "", "", "", "", "", "", "", "", "", "", "", "", "", "", "", "", "", "", 
  78.7, 1.271767*^6, 622.962, 37.4, 10.945, 5.884, 20292.745, 0.5, 224.644, 
  22.02, 3.2, 40.7, "", 3.4, 74.99, 0.804}, {"MUS", "Africa", "Mauritius", 
  "2020-05-26", 334., 0., 0.286, 10., 0., 0., 262.627, 0., 0.225, 7.863, 0., 
  0., 0.01, "", "", "", "", "", "", "", "", "", "", "", "", "", "", "", "", 
  "", "", "", "", "", "", "", "", "", "", 78.7, 1.271767*^6, 622.962, 37.4, 
  10.945, 5.884, 20292.745, 0.5, 224.644, 22.02, 3.2, 40.7, "", 3.4, 74.99, 
  0.804}, {"MUS", "Africa", "Mauritius", "2020-05-27", 334., 0., 0.286, 10., 
  0., 0., 262.627, 0., 0.225, 7.863, 0., 0., 0.01, "", "", "", "", "", "", 
  "", "", "", "", "", "", "", "", "", "", "", "", "", "", "", "", "", "", "", 
  "", 78.7, 1.271767*^6, 622.962, 37.4, 10.945, 5.884, 20292.745, 0.5, 
  224.644, 22.02, 3.2, 40.7, "", 3.4, 74.99, 0.804}, 
 {"MUS", "Africa", "Mauritius", "2020-05-28", 334., 0., 0.286, 10., 0., 0., 
  262.627, 0., 0.225, 7.863, 0., 0., 0.01, "", "", "", "", "", "", "", "", 
  "", "", "", "", "", "", "", "", "", "", "", "", "", "", "", "", "", "", 
  78.7, 1.271767*^6, 622.962, 37.4, 10.945, 5.884, 20292.745, 0.5, 224.644, 
  22.02, 3.2, 40.7, "", 3.4, 74.99, 0.804}, {"MUS", "Africa", "Mauritius", 
  "2020-05-29", 335., 1., 0.429, 10., 0., 0., 263.413, 0.786, 0.337, 7.863, 
  0., 0., 0.01, "", "", "", "", "", "", "", "", "", "", "", "", "", "", "", 
  "", "", "", "", "", "", "", "", "", "", "", 78.7, 1.271767*^6, 622.962, 
  37.4, 10.945, 5.884, 20292.745, 0.5, 224.644, 22.02, 3.2, 40.7, "", 3.4, 
  74.99, 0.804}, {"MUS", "Africa", "Mauritius", "2020-05-30", 335., 0., 
  0.429, 10., 0., 0., 263.413, 0., 0.337, 7.863, 0., 0., 0.02, "", "", "", 
  "", "", "", "", "", "", "", "", "", "", "", "", "", "", "", "", "", "", "", 
  "", "", "", "", 65.74, 1.271767*^6, 622.962, 37.4, 10.945, 5.884, 
  20292.745, 0.5, 224.644, 22.02, 3.2, 40.7, "", 3.4, 74.99, 0.804}, 
 {"MUS", "Africa", "Mauritius", "2020-05-31", 335., 0., 0.143, 10., 0., 0., 
  263.413, 0., 0.112, 7.863, 0., 0., 0.01, "", "", "", "", "", "", "", "", 
  "", "", "", "", "", "", "", "", "", "", "", "", "", "", "", "", "", "", 
  65.74, 1.271767*^6, 622.962, 37.4, 10.945, 5.884, 20292.745, 0.5, 224.644, 
  22.02, 3.2, 40.7, "", 3.4, 74.99, 0.804}, {"MUS", "Africa", "Mauritius", 
  "2020-06-01", 335., 0., 0.143, 10., 0., 0., 263.413, 0., 0.112, 7.863, 0., 
  0., 0.01, "", "", "", "", "", "", "", "", "", "", "", "", "", "", "", "", 
  "", "", "", "", "", "", "", "", "", "", 65.74, 1.271767*^6, 622.962, 37.4, 
  10.945, 5.884, 20292.745, 0.5, 224.644, 22.02, 3.2, 40.7, "", 3.4, 74.99, 
  0.804}, {"MUS", "Africa", "Mauritius", "2020-06-02", 335., 0., 0.143, 10., 
  0., 0., 263.413, 0., 0.112, 7.863, 0., 0., 0.02, "", "", "", "", "", "", 
  "", "", "", "", "", "", "", "", "", "", "", "", "", "", "", "", "", "", "", 
  "", 65.74, 1.271767*^6, 622.962, 37.4, 10.945, 5.884, 20292.745, 0.5, 
  224.644, 22.02, 3.2, 40.7, "", 3.4, 74.99, 0.804}, 
 {"MUS", "Africa", "Mauritius", "2020-06-03", 335., 0., 0.143, 10., 0., 0., 
  263.413, 0., 0.112, 7.863, 0., 0., 0.02, "", "", "", "", "", "", "", "", 
  "", "", "", "", "", "", "", "", "", "", "", "", "", "", "", "", "", "", 
  65.74, 1.271767*^6, 622.962, 37.4, 10.945, 5.884, 20292.745, 0.5, 224.644, 
  22.02, 3.2, 40.7, "", 3.4, 74.99, 0.804}, {"MUS", "Africa", "Mauritius", 
  "2020-06-04", 335., 0., 0.143, 10., 0., 0., 263.413, 0., 0.112, 7.863, 0., 
  0., 0.02, "", "", "", "", "", "", "", "", "", "", "", "", "", "", "", "", 
  "", "", "", "", "", "", "", "", "", "", 65.74, 1.271767*^6, 622.962, 37.4, 
  10.945, 5.884, 20292.745, 0.5, 224.644, 22.02, 3.2, 40.7, "", 3.4, 74.99, 
  0.804}, {"MUS", "Africa", "Mauritius", "2020-06-05", 337., 2., 0.286, 10., 
  0., 0., 264.986, 1.573, 0.225, 7.863, 0., 0., 0.02, "", "", "", "", "", "", 
  "", "", "", "", "", "", "", "", "", "", "", "", "", "", "", "", "", "", "", 
  "", 65.74, 1.271767*^6, 622.962, 37.4, 10.945, 5.884, 20292.745, 0.5, 
  224.644, 22.02, 3.2, 40.7, "", 3.4, 74.99, 0.804}, 
 {"MUS", "Africa", "Mauritius", "2020-06-06", 337., 0., 0.286, 10., 0., 0., 
  264.986, 0., 0.225, 7.863, 0., 0., 0.02, "", "", "", "", "", "", "", "", 
  "", "", "", "", "", "", "", "", "", "", "", "", "", "", "", "", "", "", 
  65.74, 1.271767*^6, 622.962, 37.4, 10.945, 5.884, 20292.745, 0.5, 224.644, 
  22.02, 3.2, 40.7, "", 3.4, 74.99, 0.804}, {"MUS", "Africa", "Mauritius", 
  "2020-06-07", 337., 0., 0.286, 10., 0., 0., 264.986, 0., 0.225, 7.863, 0., 
  0., 0.03, "", "", "", "", "", "", "", "", "", "", "", "", "", "", "", "", 
  "", "", "", "", "", "", "", "", "", "", 65.74, 1.271767*^6, 622.962, 37.4, 
  10.945, 5.884, 20292.745, 0.5, 224.644, 22.02, 3.2, 40.7, "", 3.4, 74.99, 
  0.804}, {"MUS", "Africa", "Mauritius", "2020-06-08", 337., 0., 0.286, 10., 
  0., 0., 264.986, 0., 0.225, 7.863, 0., 0., 0.03, "", "", "", "", "", "", 
  "", "", "", "", "", "", "", "", "", "", "", "", "", "", "", "", "", "", "", 
  "", 65.74, 1.271767*^6, 622.962, 37.4, 10.945, 5.884, 20292.745, 0.5, 
  224.644, 22.02, 3.2, 40.7, "", 3.4, 74.99, 0.804}, 
 {"MUS", "Africa", "Mauritius", "2020-06-09", 337., 0., 0.286, 10., 0., 0., 
  264.986, 0., 0.225, 7.863, 0., 0., 0.03, "", "", "", "", "", "", "", "", 
  "", "", "", "", "", "", "", "", "", "", "", "", "", "", "", "", "", "", 
  65.74, 1.271767*^6, 622.962, 37.4, 10.945, 5.884, 20292.745, 0.5, 224.644, 
  22.02, 3.2, 40.7, "", 3.4, 74.99, 0.804}, {"MUS", "Africa", "Mauritius", 
  "2020-06-10", 337., 0., 0.286, 10., 0., 0., 264.986, 0., 0.225, 7.863, 0., 
  0., 0.03, "", "", "", "", "", "", "", "", "", "", "", "", "", "", "", "", 
  "", "", "", "", "", "", "", "", "", "", 65.74, 1.271767*^6, 622.962, 37.4, 
  10.945, 5.884, 20292.745, 0.5, 224.644, 22.02, 3.2, 40.7, "", 3.4, 74.99, 
  0.804}, {"MUS", "Africa", "Mauritius", "2020-06-11", 337., 0., 0.286, 10., 
  0., 0., 264.986, 0., 0.225, 7.863, 0., 0., 0.04, "", "", "", "", "", "", 
  "", "", "", "", "", "", "", "", "", "", "", "", "", "", "", "", "", "", "", 
  "", 65.74, 1.271767*^6, 622.962, 37.4, 10.945, 5.884, 20292.745, 0.5, 
  224.644, 22.02, 3.2, 40.7, "", 3.4, 74.99, 0.804}, 
 {"MUS", "Africa", "Mauritius", "2020-06-12", 337., 0., 0., 10., 0., 0., 
  264.986, 0., 0., 7.863, 0., 0., 0.04, "", "", "", "", "", "", "", "", "", 
  "", "", "", "", "", "", "", "", "", "", "", "", "", "", "", "", "", 38.89, 
  1.271767*^6, 622.962, 37.4, 10.945, 5.884, 20292.745, 0.5, 224.644, 22.02, 
  3.2, 40.7, "", 3.4, 74.99, 0.804}, {"MUS", "Africa", "Mauritius", 
  "2020-06-13", 337., 0., 0., 10., 0., 0., 264.986, 0., 0., 7.863, 0., 0., 
  0.05, "", "", "", "", "", "", "", "", "", "", "", "", "", "", "", "", "", 
  "", "", "", "", "", "", "", "", "", 38.89, 1.271767*^6, 622.962, 37.4, 
  10.945, 5.884, 20292.745, 0.5, 224.644, 22.02, 3.2, 40.7, "", 3.4, 74.99, 
  0.804}, {"MUS", "Africa", "Mauritius", "2020-06-14", 337., 0., 0., 10., 0., 
  0., 264.986, 0., 0., 7.863, 0., 0., 0.05, "", "", "", "", "", "", "", "", 
  "", "", "", "", "", "", "", "", "", "", "", "", "", "", "", "", "", "", 
  38.89, 1.271767*^6, 622.962, 37.4, 10.945, 5.884, 20292.745, 0.5, 224.644, 
  22.02, 3.2, 40.7, "", 3.4, 74.99, 0.804}, {"MUS", "Africa", "Mauritius", 
  "2020-06-15", 337., 0., 0., 10., 0., 0., 264.986, 0., 0., 7.863, 0., 0., 
  0.06, "", "", "", "", "", "", "", "", "", "", "", "", "", "", "", "", "", 
  "", "", "", "", "", "", "", "", "", 33.33, 1.271767*^6, 622.962, 37.4, 
  10.945, 5.884, 20292.745, 0.5, 224.644, 22.02, 3.2, 40.7, "", 3.4, 74.99, 
  0.804}, {"MUS", "Africa", "Mauritius", "2020-06-16", 337., 0., 0., 10., 0., 
  0., 264.986, 0., 0., 7.863, 0., 0., 0.06, "", "", "", "", "", "", "", "", 
  "", "", "", "", "", "", "", "", "", "", "", "", "", "", "", "", "", "", 
  33.33, 1.271767*^6, 622.962, 37.4, 10.945, 5.884, 20292.745, 0.5, 224.644, 
  22.02, 3.2, 40.7, "", 3.4, 74.99, 0.804}, {"MUS", "Africa", "Mauritius", 
  "2020-06-17", 337., 0., 0., 10., 0., 0., 264.986, 0., 0., 7.863, 0., 0., 
  0.07, "", "", "", "", "", "", "", "", "", "", "", "", "", "", "", "", "", 
  "", "", "", "", "", "", "", "", "", 33.33, 1.271767*^6, 622.962, 37.4, 
  10.945, 5.884, 20292.745, 0.5, 224.644, 22.02, 3.2, 40.7, "", 3.4, 74.99, 
  0.804}, {"MUS", "Africa", "Mauritius", "2020-06-18", 337., 0., 0., 10., 0., 
  0., 264.986, 0., 0., 7.863, 0., 0., 0.08, "", "", "", "", "", "", "", "", 
  "", "", "", "", "", "", "", "", "", "", "", "", "", "", "", "", "", "", 
  33.33, 1.271767*^6, 622.962, 37.4, 10.945, 5.884, 20292.745, 0.5, 224.644, 
  22.02, 3.2, 40.7, "", 3.4, 74.99, 0.804}, {"MUS", "Africa", "Mauritius", 
  "2020-06-19", 337., 0., 0., 10., 0., 0., 264.986, 0., 0., 7.863, 0., 0., 
  0.09, "", "", "", "", "", "", "", "", "", "", "", "", "", "", "", "", "", 
  "", "", "", "", "", "", "", "", "", 33.33, 1.271767*^6, 622.962, 37.4, 
  10.945, 5.884, 20292.745, 0.5, 224.644, 22.02, 3.2, 40.7, "", 3.4, 74.99, 
  0.804}, {"MUS", "Africa", "Mauritius", "2020-06-20", 337., 0., 0., 10., 0., 
  0., 264.986, 0., 0., 7.863, 0., 0., 0.11, "", "", "", "", "", "", "", "", 
  "", "", "", "", "", "", "", "", "", "", "", "", "", "", "", "", "", "", 
  33.33, 1.271767*^6, 622.962, 37.4, 10.945, 5.884, 20292.745, 0.5, 224.644, 
  22.02, 3.2, 40.7, "", 3.4, 74.99, 0.804}, {"MUS", "Africa", "Mauritius", 
  "2020-06-21", 337., 0., 0., 10., 0., 0., 264.986, 0., 0., 7.863, 0., 0., 
  0.12, "", "", "", "", "", "", "", "", "", "", "", "", "", "", "", "", "", 
  "", "", "", "", "", "", "", "", "", 33.33, 1.271767*^6, 622.962, 37.4, 
  10.945, 5.884, 20292.745, 0.5, 224.644, 22.02, 3.2, 40.7, "", 3.4, 74.99, 
  0.804}, {"MUS", "Africa", "Mauritius", "2020-06-22", 340., 3., 0.429, 10., 
  0., 0., 267.345, 2.359, 0.337, 7.863, 0., 0., 0.13, "", "", "", "", "", "", 
  "", "", "", "", "", "", "", "", "", "", "", "", "", "", "", "", "", "", "", 
  "", 33.33, 1.271767*^6, 622.962, 37.4, 10.945, 5.884, 20292.745, 0.5, 
  224.644, 22.02, 3.2, 40.7, "", 3.4, 74.99, 0.804}, 
 {"MUS", "Africa", "Mauritius", "2020-06-23", 340., 0., 0.429, 10., 0., 0., 
  267.345, 0., 0.337, 7.863, 0., 0., 0.14, "", "", "", "", "", "", "", "", 
  "", "", "", "", "", "", "", "", "", "", "", "", "", "", "", "", "", "", 
  33.33, 1.271767*^6, 622.962, 37.4, 10.945, 5.884, 20292.745, 0.5, 224.644, 
  22.02, 3.2, 40.7, "", 3.4, 74.99, 0.804}, {"MUS", "Africa", "Mauritius", 
  "2020-06-24", 341., 1., 0.571, 10., 0., 0., 268.131, 0.786, 0.449, 7.863, 
  0., 0., 0.16, "", "", "", "", "", "", "", "", "", "", "", "", "", "", "", 
  "", "", "", "", "", "", "", "", "", "", "", 33.33, 1.271767*^6, 622.962, 
  37.4, 10.945, 5.884, 20292.745, 0.5, 224.644, 22.02, 3.2, 40.7, "", 3.4, 
  74.99, 0.804}, {"MUS", "Africa", "Mauritius", "2020-06-25", 341., 0., 
  0.571, 10., 0., 0., 268.131, 0., 0.449, 7.863, 0., 0., 0.15, "", "", "", 
  "", "", "", "", "", "", "", "", "", "", "", "", "", "", "", "", "", "", "", 
  "", "", "", "", 33.33, 1.271767*^6, 622.962, 37.4, 10.945, 5.884, 
  20292.745, 0.5, 224.644, 22.02, 3.2, 40.7, "", 3.4, 74.99, 0.804}, 
 {"MUS", "Africa", "Mauritius", "2020-06-26", 341., 0., 0.571, 10., 0., 0., 
  268.131, 0., 0.449, 7.863, 0., 0., 0.13, "", "", "", "", "", "", "", "", 
  "", "", "", "", "", "", "", "", "", "", "", "", "", "", "", "", "", "", 
  33.33, 1.271767*^6, 622.962, 37.4, 10.945, 5.884, 20292.745, 0.5, 224.644, 
  22.02, 3.2, 40.7, "", 3.4, 74.99, 0.804}, {"MUS", "Africa", "Mauritius", 
  "2020-06-27", 341., 0., 0.571, 10., 0., 0., 268.131, 0., 0.449, 7.863, 0., 
  0., 0.12, "", "", "", "", "", "", "", "", "", "", "", "", "", "", "", "", 
  "", "", "", "", "", "", "", "", "", "", 33.33, 1.271767*^6, 622.962, 37.4, 
  10.945, 5.884, 20292.745, 0.5, 224.644, 22.02, 3.2, 40.7, "", 3.4, 74.99, 
  0.804}, {"MUS", "Africa", "Mauritius", "2020-06-28", 341., 0., 0.571, 10., 
  0., 0., 268.131, 0., 0.449, 7.863, 0., 0., 0.1, "", "", "", "", "", "", "", 
  "", "", "", "", "", "", "", "", "", "", "", "", "", "", "", "", "", "", "", 
  33.33, 1.271767*^6, 622.962, 37.4, 10.945, 5.884, 20292.745, 0.5, 224.644, 
  22.02, 3.2, 40.7, "", 3.4, 74.99, 0.804}, {"MUS", "Africa", "Mauritius", 
  "2020-06-29", 341., 0., 0.143, 10., 0., 0., 268.131, 0., 0.112, 7.863, 0., 
  0., 0.09, "", "", "", "", "", "", "", "", "", "", "", "", "", "", "", "", 
  "", "", "", "", "", "", "", "", "", "", 33.33, 1.271767*^6, 622.962, 37.4, 
  10.945, 5.884, 20292.745, 0.5, 224.644, 22.02, 3.2, 40.7, "", 3.4, 74.99, 
  0.804}, {"MUS", "Africa", "Mauritius", "2020-06-30", 341., 0., 0.143, 10., 
  0., 0., 268.131, 0., 0.112, 7.863, 0., 0., 0.08, "", "", "", "", "", "", 
  "", "", "", "", "", "", "", "", "", "", "", "", "", "", "", "", "", "", "", 
  "", 33.33, 1.271767*^6, 622.962, 37.4, 10.945, 5.884, 20292.745, 0.5, 
  224.644, 22.02, 3.2, 40.7, "", 3.4, 74.99, 0.804}, 
 {"MUS", "Africa", "Mauritius", "2020-07-01", 341., 0., 0., 10., 0., 0., 
  268.131, 0., 0., 7.863, 0., 0., 0.07, "", "", "", "", "", "", "", "", "", 
  "", "", "", "", "", "", "", "", "", "", "", "", "", "", "", "", "", 22.22, 
  1.271767*^6, 622.962, 37.4, 10.945, 5.884, 20292.745, 0.5, 224.644, 22.02, 
  3.2, 40.7, "", 3.4, 74.99, 0.804}, {"MUS", "Africa", "Mauritius", 
  "2020-07-02", 341., 0., 0., 10., 0., 0., 268.131, 0., 0., 7.863, 0., 0., 
  0.07, "", "", "", "", "", "", "", "", "", "", "", "", "", "", "", "", "", 
  "", "", "", "", "", "", "", "", "", 22.22, 1.271767*^6, 622.962, 37.4, 
  10.945, 5.884, 20292.745, 0.5, 224.644, 22.02, 3.2, 40.7, "", 3.4, 74.99, 
  0.804}, {"MUS", "Africa", "Mauritius", "2020-07-03", 341., 0., 0., 10., 0., 
  0., 268.131, 0., 0., 7.863, 0., 0., 0.06, "", "", "", "", "", "", "", "", 
  "", "", "", "", "", "", "", "", "", "", "", "", "", "", "", "", "", "", 
  22.22, 1.271767*^6, 622.962, 37.4, 10.945, 5.884, 20292.745, 0.5, 224.644, 
  22.02, 3.2, 40.7, "", 3.4, 74.99, 0.804}, {"MUS", "Africa", "Mauritius", 
  "2020-07-04", 341., 0., 0., 10., 0., 0., 268.131, 0., 0., 7.863, 0., 0., 
  0.06, "", "", "", "", "", "", "", "", "", "", "", "", "", "", "", "", "", 
  "", "", "", "", "", "", "", "", "", 22.22, 1.271767*^6, 622.962, 37.4, 
  10.945, 5.884, 20292.745, 0.5, 224.644, 22.02, 3.2, 40.7, "", 3.4, 74.99, 
  0.804}, {"MUS", "Africa", "Mauritius", "2020-07-05", 341., 0., 0., 10., 0., 
  0., 268.131, 0., 0., 7.863, 0., 0., 0.05, "", "", "", "", "", "", "", "", 
  "", "", "", "", "", "", "", "", "", "", "", "", "", "", "", "", "", "", 
  22.22, 1.271767*^6, 622.962, 37.4, 10.945, 5.884, 20292.745, 0.5, 224.644, 
  22.02, 3.2, 40.7, "", 3.4, 74.99, 0.804}, {"MUS", "Africa", "Mauritius", 
  "2020-07-06", 342., 1., 0.143, 10., 0., 0., 268.917, 0.786, 0.112, 7.863, 
  0., 0., 0.05, "", "", "", "", "", "", "", "", "", "", "", "", "", "", "", 
  "", "", "", "", "", "", "", "", "", "", "", 22.22, 1.271767*^6, 622.962, 
  37.4, 10.945, 5.884, 20292.745, 0.5, 224.644, 22.02, 3.2, 40.7, "", 3.4, 
  74.99, 0.804}, {"MUS", "Africa", "Mauritius", "2020-07-07", 342., 0., 
  0.143, 10., 0., 0., 268.917, 0., 0.112, 7.863, 0., 0., 0.04, "", "", "", 
  "", "", "", "", "", "", "", "", "", "", "", "", "", "", "", "", "", "", "", 
  "", "", "", "", 22.22, 1.271767*^6, 622.962, 37.4, 10.945, 5.884, 
  20292.745, 0.5, 224.644, 22.02, 3.2, 40.7, "", 3.4, 74.99, 0.804}, 
 {"MUS", "Africa", "Mauritius", "2020-07-08", 342., 0., 0.143, 10., 0., 0., 
  268.917, 0., 0.112, 7.863, 0., 0., 0.04, "", "", "", "", "", "", "", "", 
  "", "", "", "", "", "", "", "", "", "", "", "", "", "", "", "", "", "", 
  16.67, 1.271767*^6, 622.962, 37.4, 10.945, 5.884, 20292.745, 0.5, 224.644, 
  22.02, 3.2, 40.7, "", 3.4, 74.99, 0.804}, {"MUS", "Africa", "Mauritius", 
  "2020-07-09", 342., 0., 0.143, 10., 0., 0., 268.917, 0., 0.112, 7.863, 0., 
  0., 0.04, "", "", "", "", "", "", "", "", "", "", "", "", "", "", "", "", 
  "", "", "", "", "", "", "", "", "", "", 16.67, 1.271767*^6, 622.962, 37.4, 
  10.945, 5.884, 20292.745, 0.5, 224.644, 22.02, 3.2, 40.7, "", 3.4, 74.99, 
  0.804}, {"MUS", "Africa", "Mauritius", "2020-07-10", 342., 0., 0.143, 10., 
  0., 0., 268.917, 0., 0.112, 7.863, 0., 0., 0.04, "", "", "", "", "", "", 
  "", "", "", "", "", "", "", "", "", "", "", "", "", "", "", "", "", "", "", 
  "", 16.67, 1.271767*^6, 622.962, 37.4, 10.945, 5.884, 20292.745, 0.5, 
  224.644, 22.02, 3.2, 40.7, "", 3.4, 74.99, 0.804}, 
 {"MUS", "Africa", "Mauritius", "2020-07-11", 342., 0., 0.143, 10., 0., 0., 
  268.917, 0., 0.112, 7.863, 0., 0., 0.04, "", "", "", "", "", "", "", "", 
  "", "", "", "", "", "", "", "", "", "", "", "", "", "", "", "", "", "", 
  16.67, 1.271767*^6, 622.962, 37.4, 10.945, 5.884, 20292.745, 0.5, 224.644, 
  22.02, 3.2, 40.7, "", 3.4, 74.99, 0.804}, {"MUS", "Africa", "Mauritius", 
  "2020-07-12", 342., 0., 0.143, 10., 0., 0., 268.917, 0., 0.112, 7.863, 0., 
  0., 0.03, "", "", "", "", "", "", "", "", "", "", "", "", "", "", "", "", 
  "", "", "", "", "", "", "", "", "", "", 16.67, 1.271767*^6, 622.962, 37.4, 
  10.945, 5.884, 20292.745, 0.5, 224.644, 22.02, 3.2, 40.7, "", 3.4, 74.99, 
  0.804}, {"MUS", "Africa", "Mauritius", "2020-07-13", 342., 0., 0., 10., 0., 
  0., 268.917, 0., 0., 7.863, 0., 0., 0.03, "", "", "", "", "", "", "", "", 
  "", "", "", "", "", "", "", "", "", "", "", "", "", "", "", "", "", "", 
  16.67, 1.271767*^6, 622.962, 37.4, 10.945, 5.884, 20292.745, 0.5, 224.644, 
  22.02, 3.2, 40.7, "", 3.4, 74.99, 0.804}, {"MUS", "Africa", "Mauritius", 
  "2020-07-14", 342., 0., 0., 10., 0., 0., 268.917, 0., 0., 7.863, 0., 0., 
  0.03, "", "", "", "", "", "", "", "", "", "", "", "", "", "", "", "", "", 
  "", "", "", "", "", "", "", "", "", 16.67, 1.271767*^6, 622.962, 37.4, 
  10.945, 5.884, 20292.745, 0.5, 224.644, 22.02, 3.2, 40.7, "", 3.4, 74.99, 
  0.804}, {"MUS", "Africa", "Mauritius", "2020-07-15", 343., 1., 0.143, 10., 
  0., 0., 269.703, 0.786, 0.112, 7.863, 0., 0., 0.03, "", "", "", "", "", "", 
  "", "", "", "", "", "", "", "", "", "", "", "", "", "", "", "", "", "", "", 
  "", 16.67, 1.271767*^6, 622.962, 37.4, 10.945, 5.884, 20292.745, 0.5, 
  224.644, 22.02, 3.2, 40.7, "", 3.4, 74.99, 0.804}, 
 {"MUS", "Africa", "Mauritius", "2020-07-16", 343., 0., 0.143, 10., 0., 0., 
  269.703, 0., 0.112, 7.863, 0., 0., 0.03, "", "", "", "", "", "", "", "", 
  "", "", "", "", "", "", "", "", "", "", "", "", "", "", "", "", "", "", 
  16.67, 1.271767*^6, 622.962, 37.4, 10.945, 5.884, 20292.745, 0.5, 224.644, 
  22.02, 3.2, 40.7, "", 3.4, 74.99, 0.804}, {"MUS", "Africa", "Mauritius", 
  "2020-07-17", 343., 0., 0.143, 10., 0., 0., 269.703, 0., 0.112, 7.863, 0., 
  0., 0.03, "", "", "", "", "", "", "", "", "", "", "", "", "", "", "", "", 
  "", "", "", "", "", "", "", "", "", "", 16.67, 1.271767*^6, 622.962, 37.4, 
  10.945, 5.884, 20292.745, 0.5, 224.644, 22.02, 3.2, 40.7, "", 3.4, 74.99, 
  0.804}, {"MUS", "Africa", "Mauritius", "2020-07-18", 343., 0., 0.143, 10., 
  0., 0., 269.703, 0., 0.112, 7.863, 0., 0., 0.03, "", "", "", "", "", "", 
  "", "", "", "", "", "", "", "", "", "", "", "", "", "", "", "", "", "", "", 
  "", 16.67, 1.271767*^6, 622.962, 37.4, 10.945, 5.884, 20292.745, 0.5, 
  224.644, 22.02, 3.2, 40.7, "", 3.4, 74.99, 0.804}, 
 {"MUS", "Africa", "Mauritius", "2020-07-19", 343., 0., 0.143, 10., 0., 0., 
  269.703, 0., 0.112, 7.863, 0., 0., 0.02, "", "", "", "", "", "", "", "", 
  "", "", "", "", "", "", "", "", "", "", "", "", "", "", "", "", "", "", 
  16.67, 1.271767*^6, 622.962, 37.4, 10.945, 5.884, 20292.745, 0.5, 224.644, 
  22.02, 3.2, 40.7, "", 3.4, 74.99, 0.804}, {"MUS", "Africa", "Mauritius", 
  "2020-07-20", 343., 0., 0.143, 10., 0., 0., 269.703, 0., 0.112, 7.863, 0., 
  0., 0.02, "", "", "", "", "", "", "", "", "", "", "", "", "", "", "", "", 
  "", "", "", "", "", "", "", "", "", "", 16.67, 1.271767*^6, 622.962, 37.4, 
  10.945, 5.884, 20292.745, 0.5, 224.644, 22.02, 3.2, 40.7, "", 3.4, 74.99, 
  0.804}, {"MUS", "Africa", "Mauritius", "2020-07-21", 343., 0., 0.143, 10., 
  0., 0., 269.703, 0., 0.112, 7.863, 0., 0., 0.02, "", "", "", "", "", "", 
  "", "", "", "", "", "", "", "", "", "", "", "", "", "", "", "", "", "", "", 
  "", 16.67, 1.271767*^6, 622.962, 37.4, 10.945, 5.884, 20292.745, 0.5, 
  224.644, 22.02, 3.2, 40.7, "", 3.4, 74.99, 0.804}, 
 {"MUS", "Africa", "Mauritius", "2020-07-22", 343., 0., 0., 10., 0., 0., 
  269.703, 0., 0., 7.863, 0., 0., 0.02, "", "", "", "", "", "", "", "", "", 
  "", "", "", "", "", "", "", "", "", "", "", "", "", "", "", "", "", 16.67, 
  1.271767*^6, 622.962, 37.4, 10.945, 5.884, 20292.745, 0.5, 224.644, 22.02, 
  3.2, 40.7, "", 3.4, 74.99, 0.804}, {"MUS", "Africa", "Mauritius", 
  "2020-07-23", 343., 0., 0., 10., 0., 0., 269.703, 0., 0., 7.863, 0., 0., 
  0.02, "", "", "", "", "", "", "", "", "", "", "", "", "", "", "", "", "", 
  "", "", "", "", "", "", "", "", "", 16.67, 1.271767*^6, 622.962, 37.4, 
  10.945, 5.884, 20292.745, 0.5, 224.644, 22.02, 3.2, 40.7, "", 3.4, 74.99, 
  0.804}, {"MUS", "Africa", "Mauritius", "2020-07-24", 344., 1., 0.143, 10., 
  0., 0., 270.49, 0.786, 0.112, 7.863, 0., 0., 0.02, "", "", "", "", "", "", 
  "", "", "", "", "", "", "", "", "", "", "", "", "", "", "", "", "", "", "", 
  "", 16.67, 1.271767*^6, 622.962, 37.4, 10.945, 5.884, 20292.745, 0.5, 
  224.644, 22.02, 3.2, 40.7, "", 3.4, 74.99, 0.804}, 
 {"MUS", "Africa", "Mauritius", "2020-07-25", 344., 0., 0.143, 10., 0., 0., 
  270.49, 0., 0.112, 7.863, 0., 0., 0.02, "", "", "", "", "", "", "", "", "", 
  "", "", "", "", "", "", "", "", "", "", "", "", "", "", "", "", "", 16.67, 
  1.271767*^6, 622.962, 37.4, 10.945, 5.884, 20292.745, 0.5, 224.644, 22.02, 
  3.2, 40.7, "", 3.4, 74.99, 0.804}, {"MUS", "Africa", "Mauritius", 
  "2020-07-26", 344., 0., 0.143, 10., 0., 0., 270.49, 0., 0.112, 7.863, 0., 
  0., 0.02, "", "", "", "", "", "", "", "", "", "", "", "", "", "", "", "", 
  "", "", "", "", "", "", "", "", "", "", 16.67, 1.271767*^6, 622.962, 37.4, 
  10.945, 5.884, 20292.745, 0.5, 224.644, 22.02, 3.2, 40.7, "", 3.4, 74.99, 
  0.804}, {"MUS", "Africa", "Mauritius", "2020-07-27", 344., 0., 0.143, 10., 
  0., 0., 270.49, 0., 0.112, 7.863, 0., 0., 0.02, "", "", "", "", "", "", "", 
  "", "", "", "", "", "", "", "", "", "", "", "", "", "", "", "", "", "", "", 
  16.67, 1.271767*^6, 622.962, 37.4, 10.945, 5.884, 20292.745, 0.5, 224.644, 
  22.02, 3.2, 40.7, "", 3.4, 74.99, 0.804}, {"MUS", "Africa", "Mauritius", 
  "2020-07-28", 344., 0., 0.143, 10., 0., 0., 270.49, 0., 0.112, 7.863, 0., 
  0., 0.02, "", "", "", "", "", "", "", "", "", "", "", "", "", "", "", "", 
  "", "", "", "", "", "", "", "", "", "", 16.67, 1.271767*^6, 622.962, 37.4, 
  10.945, 5.884, 20292.745, 0.5, 224.644, 22.02, 3.2, 40.7, "", 3.4, 74.99, 
  0.804}, {"MUS", "Africa", "Mauritius", "2020-07-29", 344., 0., 0.143, 10., 
  0., 0., 270.49, 0., 0.112, 7.863, 0., 0., 0.02, "", "", "", "", "", "", "", 
  "", "", "", "", "", "", "", "", "", "", "", "", "", "", "", "", "", "", "", 
  16.67, 1.271767*^6, 622.962, 37.4, 10.945, 5.884, 20292.745, 0.5, 224.644, 
  22.02, 3.2, 40.7, "", 3.4, 74.99, 0.804}, {"MUS", "Africa", "Mauritius", 
  "2020-07-30", 344., 0., 0.143, 10., 0., 0., 270.49, 0., 0.112, 7.863, 0., 
  0., 0.03, "", "", "", "", "", "", "", "", "", "", "", "", "", "", "", "", 
  "", "", "", "", "", "", "", "", "", "", 16.67, 1.271767*^6, 622.962, 37.4, 
  10.945, 5.884, 20292.745, 0.5, 224.644, 22.02, 3.2, 40.7, "", 3.4, 74.99, 
  0.804}, {"MUS", "Africa", "Mauritius", "2020-07-31", 344., 0., 0., 10., 0., 
  0., 270.49, 0., 0., 7.863, 0., 0., 0.03, "", "", "", "", "", "", "", "", 
  "", "", "", "", "", "", "", "", "", "", "", "", "", "", "", "", "", "", 
  16.67, 1.271767*^6, 622.962, 37.4, 10.945, 5.884, 20292.745, 0.5, 224.644, 
  22.02, 3.2, 40.7, "", 3.4, 74.99, 0.804}, {"MUS", "Africa", "Mauritius", 
  "2020-08-01", 344., 0., 0., 10., 0., 0., 270.49, 0., 0., 7.863, 0., 0., 
  0.03, "", "", "", "", "", "", "", "", "", "", "", "", "", "", "", "", "", 
  "", "", "", "", "", "", "", "", "", 16.67, 1.271767*^6, 622.962, 37.4, 
  10.945, 5.884, 20292.745, 0.5, 224.644, 22.02, 3.2, 40.7, "", 3.4, 74.99, 
  0.804}, {"MUS", "Africa", "Mauritius", "2020-08-02", 344., 0., 0., 10., 0., 
  0., 270.49, 0., 0., 7.863, 0., 0., 0.03, "", "", "", "", "", "", "", "", 
  "", "", "", "", "", "", "", "", "", "", "", "", "", "", "", "", "", "", 
  16.67, 1.271767*^6, 622.962, 37.4, 10.945, 5.884, 20292.745, 0.5, 224.644, 
  22.02, 3.2, 40.7, "", 3.4, 74.99, 0.804}, {"MUS", "Africa", "Mauritius", 
  "2020-08-03", 344., 0., 0., 10., 0., 0., 270.49, 0., 0., 7.863, 0., 0., 
  0.04, "", "", "", "", "", "", "", "", "", "", "", "", "", "", "", "", "", 
  "", "", "", "", "", "", "", "", "", 16.67, 1.271767*^6, 622.962, 37.4, 
  10.945, 5.884, 20292.745, 0.5, 224.644, 22.02, 3.2, 40.7, "", 3.4, 74.99, 
  0.804}, {"MUS", "Africa", "Mauritius", "2020-08-04", 344., 0., 0., 10., 0., 
  0., 270.49, 0., 0., 7.863, 0., 0., 0.04, "", "", "", "", "", "", "", "", 
  "", "", "", "", "", "", "", "", "", "", "", "", "", "", "", "", "", "", 
  16.67, 1.271767*^6, 622.962, 37.4, 10.945, 5.884, 20292.745, 0.5, 224.644, 
  22.02, 3.2, 40.7, "", 3.4, 74.99, 0.804}, {"MUS", "Africa", "Mauritius", 
  "2020-08-05", 344., 0., 0., 10., 0., 0., 270.49, 0., 0., 7.863, 0., 0., 
  0.04, "", "", "", "", "", "", "", "", "", "", "", "", "", "", "", "", "", 
  "", "", "", "", "", "", "", "", "", 16.67, 1.271767*^6, 622.962, 37.4, 
  10.945, 5.884, 20292.745, 0.5, 224.644, 22.02, 3.2, 40.7, "", 3.4, 74.99, 
  0.804}, {"MUS", "Africa", "Mauritius", "2020-08-06", 344., 0., 0., 10., 0., 
  0., 270.49, 0., 0., 7.863, 0., 0., 0.05, "", "", "", "", "", "", "", "", 
  "", "", "", "", "", "", "", "", "", "", "", "", "", "", "", "", "", "", 
  16.67, 1.271767*^6, 622.962, 37.4, 10.945, 5.884, 20292.745, 0.5, 224.644, 
  22.02, 3.2, 40.7, "", 3.4, 74.99, 0.804}, {"MUS", "Africa", "Mauritius", 
  "2020-08-07", 344., 0., 0., 10., 0., 0., 270.49, 0., 0., 7.863, 0., 0., 
  0.05, "", "", "", "", "", "", "", "", "", "", "", "", "", "", "", "", "", 
  "", "", "", "", "", "", "", "", "", 16.67, 1.271767*^6, 622.962, 37.4, 
  10.945, 5.884, 20292.745, 0.5, 224.644, 22.02, 3.2, 40.7, "", 3.4, 74.99, 
  0.804}, {"MUS", "Africa", "Mauritius", "2020-08-08", 344., 0., 0., 10., 0., 
  0., 270.49, 0., 0., 7.863, 0., 0., 0.06, "", "", "", "", "", "", "", "", 
  "", "", "", "", "", "", "", "", "", "", "", "", "", "", "", "", "", "", 
  16.67, 1.271767*^6, 622.962, 37.4, 10.945, 5.884, 20292.745, 0.5, 224.644, 
  22.02, 3.2, 40.7, "", 3.4, 74.99, 0.804}, {"MUS", "Africa", "Mauritius", 
  "2020-08-09", 344., 0., 0., 10., 0., 0., 270.49, 0., 0., 7.863, 0., 0., 
  0.07, "", "", "", "", "", "", "", "", "", "", "", "", "", "", "", "", "", 
  "", "", "", "", "", "", "", "", "", 16.67, 1.271767*^6, 622.962, 37.4, 
  10.945, 5.884, 20292.745, 0.5, 224.644, 22.02, 3.2, 40.7, "", 3.4, 74.99, 
  0.804}, {"MUS", "Africa", "Mauritius", "2020-08-10", 344., 0., 0., 10., 0., 
  0., 270.49, 0., 0., 7.863, 0., 0., 0.07, "", "", "", "", "", "", "", "", 
  "", "", "", "", "", "", "", "", "", "", "", "", "", "", "", "", "", "", 
  16.67, 1.271767*^6, 622.962, 37.4, 10.945, 5.884, 20292.745, 0.5, 224.644, 
  22.02, 3.2, 40.7, "", 3.4, 74.99, 0.804}, {"MUS", "Africa", "Mauritius", 
  "2020-08-11", 344., 0., 0., 10., 0., 0., 270.49, 0., 0., 7.863, 0., 0., 
  0.08, "", "", "", "", "", "", "", "", "", "", "", "", "", "", "", "", "", 
  "", "", "", "", "", "", "", "", "", 16.67, 1.271767*^6, 622.962, 37.4, 
  10.945, 5.884, 20292.745, 0.5, 224.644, 22.02, 3.2, 40.7, "", 3.4, 74.99, 
  0.804}, {"MUS", "Africa", "Mauritius", "2020-08-12", 344., 0., 0., 10., 0., 
  0., 270.49, 0., 0., 7.863, 0., 0., 0.09, "", "", "", "", "", "", "", "", 
  "", "", "", "", "", "", "", "", "", "", "", "", "", "", "", "", "", "", 
  16.67, 1.271767*^6, 622.962, 37.4, 10.945, 5.884, 20292.745, 0.5, 224.644, 
  22.02, 3.2, 40.7, "", 3.4, 74.99, 0.804}, {"MUS", "Africa", "Mauritius", 
  "2020-08-13", 344., 0., 0., 10., 0., 0., 270.49, 0., 0., 7.863, 0., 0., 
  0.1, "", "", "", "", "", "", "", "", "", "", "", "", "", "", "", "", "", 
  "", "", "", "", "", "", "", "", "", 16.67, 1.271767*^6, 622.962, 37.4, 
  10.945, 5.884, 20292.745, 0.5, 224.644, 22.02, 3.2, 40.7, "", 3.4, 74.99, 
  0.804}, {"MUS", "Africa", "Mauritius", "2020-08-14", 345., 1., 0.143, 10., 
  0., 0., 271.276, 0.786, 0.112, 7.863, 0., 0., 0.11, "", "", "", "", "", "", 
  "", "", "", "", "", "", "", "", "", "", "", "", "", "", "", "", "", "", "", 
  "", 16.67, 1.271767*^6, 622.962, 37.4, 10.945, 5.884, 20292.745, 0.5, 
  224.644, 22.02, 3.2, 40.7, "", 3.4, 74.99, 0.804}, 
 {"MUS", "Africa", "Mauritius", "2020-08-15", 346., 1., 0.286, 10., 0., 0., 
  272.062, 0.786, 0.225, 7.863, 0., 0., 0.13, "", "", "", "", "", "", "", "", 
  "", "", "", "", "", "", "", "", "", "", "", "", "", "", "", "", "", "", 
  16.67, 1.271767*^6, 622.962, 37.4, 10.945, 5.884, 20292.745, 0.5, 224.644, 
  22.02, 3.2, 40.7, "", 3.4, 74.99, 0.804}, {"MUS", "Africa", "Mauritius", 
  "2020-08-16", 346., 0., 0.286, 10., 0., 0., 272.062, 0., 0.225, 7.863, 0., 
  0., 0.14, "", "", "", "", "", "", "", "", "", "", "", "", "", "", "", "", 
  "", "", "", "", "", "", "", "", "", "", 16.67, 1.271767*^6, 622.962, 37.4, 
  10.945, 5.884, 20292.745, 0.5, 224.644, 22.02, 3.2, 40.7, "", 3.4, 74.99, 
  0.804}, {"MUS", "Africa", "Mauritius", "2020-08-17", 346., 0., 0.286, 10., 
  0., 0., 272.062, 0., 0.225, 7.863, 0., 0., 0.15, "", "", "", "", "", "", 
  "", "", "", "", "", "", "", "", "", "", "", "", "", "", "", "", "", "", "", 
  "", 16.67, 1.271767*^6, 622.962, 37.4, 10.945, 5.884, 20292.745, 0.5, 
  224.644, 22.02, 3.2, 40.7, "", 3.4, 74.99, 0.804}, 
 {"MUS", "Africa", "Mauritius", "2020-08-18", 346., 0., 0.286, 10., 0., 0., 
  272.062, 0., 0.225, 7.863, 0., 0., 0.17, "", "", "", "", "", "", "", "", 
  "", "", "", "", "", "", "", "", "", "", "", "", "", "", "", "", "", "", 
  16.67, 1.271767*^6, 622.962, 37.4, 10.945, 5.884, 20292.745, 0.5, 224.644, 
  22.02, 3.2, 40.7, "", 3.4, 74.99, 0.804}, {"MUS", "Africa", "Mauritius", 
  "2020-08-19", 346., 0., 0.286, 10., 0., 0., 272.062, 0., 0.225, 7.863, 0., 
  0., 0.19, "", "", "", "", "", "", "", "", "", "", "", "", "", "", "", "", 
  "", "", "", "", "", "", "", "", "", "", 16.67, 1.271767*^6, 622.962, 37.4, 
  10.945, 5.884, 20292.745, 0.5, 224.644, 22.02, 3.2, 40.7, "", 3.4, 74.99, 
  0.804}, {"MUS", "Africa", "Mauritius", "2020-08-20", 346., 0., 0.286, 10., 
  0., 0., 272.062, 0., 0.225, 7.863, 0., 0., 0.22, "", "", "", "", "", "", 
  "", "", "", "", "", "", "", "", "", "", "", "", "", "", "", "", "", "", "", 
  "", 16.67, 1.271767*^6, 622.962, 37.4, 10.945, 5.884, 20292.745, 0.5, 
  224.644, 22.02, 3.2, 40.7, "", 3.4, 74.99, 0.804}, 
 {"MUS", "Africa", "Mauritius", "2020-08-21", 346., 0., 0.143, 10., 0., 0., 
  272.062, 0., 0.112, 7.863, 0., 0., 0.25, "", "", "", "", "", "", "", "", 
  "", "", "", "", "", "", "", "", "", "", "", "", "", "", "", "", "", "", 
  16.67, 1.271767*^6, 622.962, 37.4, 10.945, 5.884, 20292.745, 0.5, 224.644, 
  22.02, 3.2, 40.7, "", 3.4, 74.99, 0.804}, {"MUS", "Africa", "Mauritius", 
  "2020-08-22", 346., 0., 0., 10., 0., 0., 272.062, 0., 0., 7.863, 0., 0., 
  0.28, "", "", "", "", "", "", "", "", "", "", "", "", "", "", "", "", "", 
  "", "", "", "", "", "", "", "", "", 16.67, 1.271767*^6, 622.962, 37.4, 
  10.945, 5.884, 20292.745, 0.5, 224.644, 22.02, 3.2, 40.7, "", 3.4, 74.99, 
  0.804}, {"MUS", "Africa", "Mauritius", "2020-08-23", 346., 0., 0., 10., 0., 
  0., 272.062, 0., 0., 7.863, 0., 0., 0.32, "", "", "", "", "", "", "", "", 
  "", "", "", "", "", "", "", "", "", "", "", "", "", "", "", "", "", "", 
  16.67, 1.271767*^6, 622.962, 37.4, 10.945, 5.884, 20292.745, 0.5, 224.644, 
  22.02, 3.2, 40.7, "", 3.4, 74.99, 0.804}, {"MUS", "Africa", "Mauritius", 
  "2020-08-24", 347., 1., 0.143, 10., 0., 0., 272.849, 0.786, 0.112, 7.863, 
  0., 0., 0.35, "", "", "", "", "", "", "", "", "", "", "", "", "", "", "", 
  "", "", "", "", "", "", "", "", "", "", "", 16.67, 1.271767*^6, 622.962, 
  37.4, 10.945, 5.884, 20292.745, 0.5, 224.644, 22.02, 3.2, 40.7, "", 3.4, 
  74.99, 0.804}, {"MUS", "Africa", "Mauritius", "2020-08-25", 348., 1., 
  0.286, 10., 0., 0., 273.635, 0.786, 0.225, 7.863, 0., 0., 0.39, "", "", "", 
  "", "", "", "", "", "", "", "", "", "", "", "", "", "", "", "", "", "", "", 
  "", "", "", "", 16.67, 1.271767*^6, 622.962, 37.4, 10.945, 5.884, 
  20292.745, 0.5, 224.644, 22.02, 3.2, 40.7, "", 3.4, 74.99, 0.804}, 
 {"MUS", "Africa", "Mauritius", "2020-08-26", 348., 0., 0.286, 10., 0., 0., 
  273.635, 0., 0.225, 7.863, 0., 0., 0.37, "", "", "", "", "", "", "", "", 
  "", "", "", "", "", "", "", "", "", "", "", "", "", "", "", "", "", "", 
  22.22, 1.271767*^6, 622.962, 37.4, 10.945, 5.884, 20292.745, 0.5, 224.644, 
  22.02, 3.2, 40.7, "", 3.4, 74.99, 0.804}, {"MUS", "Africa", "Mauritius", 
  "2020-08-27", 355., 7., 1.286, 10., 0., 0., 279.139, 5.504, 1.011, 7.863, 
  0., 0., 0.35, "", "", "", "", "", "", "", "", "", "", "", "", "", "", "", 
  "", "", "", "", "", "", "", "", "", "", "", 22.22, 1.271767*^6, 622.962, 
  37.4, 10.945, 5.884, 20292.745, 0.5, 224.644, 22.02, 3.2, 40.7, "", 3.4, 
  74.99, 0.804}, {"MUS", "Africa", "Mauritius", "2020-08-28", 355., 0., 
  1.286, 10., 0., 0., 279.139, 0., 1.011, 7.863, 0., 0., 0.34, "", "", "", 
  "", "", "", "", "", "", "", "", "", "", "", "", "", "", "", "", "", "", "", 
  "", "", "", "", 22.22, 1.271767*^6, 622.962, 37.4, 10.945, 5.884, 
  20292.745, 0.5, 224.644, 22.02, 3.2, 40.7, "", 3.4, 74.99, 0.804}, 
 {"MUS", "Africa", "Mauritius", "2020-08-29", 355., 0., 1.286, 10., 0., 0., 
  279.139, 0., 1.011, 7.863, 0., 0., 0.32, "", "", "", "", "", "", "", "", 
  "", "", "", "", "", "", "", "", "", "", "", "", "", "", "", "", "", "", 
  22.22, 1.271767*^6, 622.962, 37.4, 10.945, 5.884, 20292.745, 0.5, 224.644, 
  22.02, 3.2, 40.7, "", 3.4, 74.99, 0.804}, {"MUS", "Africa", "Mauritius", 
  "2020-08-30", 355., 0., 1.286, 10., 0., 0., 279.139, 0., 1.011, 7.863, 0., 
  0., 0.31, "", "", "", "", "", "", "", "", "", "", "", "", "", "", "", "", 
  "", "", "", "", "", "", "", "", "", "", 22.22, 1.271767*^6, 622.962, 37.4, 
  10.945, 5.884, 20292.745, 0.5, 224.644, 22.02, 3.2, 40.7, "", 3.4, 74.99, 
  0.804}, {"MUS", "Africa", "Mauritius", "2020-08-31", 356., 1., 1.286, 10., 
  0., 0., 279.925, 0.786, 1.011, 7.863, 0., 0., 0.3, "", "", "", "", "", "", 
  "", "", "", "", "", "", "", "", "", "", "", "", "", "", "", "", "", "", "", 
  "", 22.22, 1.271767*^6, 622.962, 37.4, 10.945, 5.884, 20292.745, 0.5, 
  224.644, 22.02, 3.2, 40.7, "", 3.4, 74.99, 0.804}, 
 {"MUS", "Africa", "Mauritius", "2020-09-01", 356., 0., 1.143, 10., 0., 0., 
  279.925, 0., 0.899, 7.863, 0., 0., 0.28, "", "", "", "", "", "", "", "", 
  "", "", "", "", "", "", "", "", "", "", "", "", "", "", "", "", "", "", 
  22.22, 1.271767*^6, 622.962, 37.4, 10.945, 5.884, 20292.745, 0.5, 224.644, 
  22.02, 3.2, 40.7, "", 3.4, 74.99, 0.804}, {"MUS", "Africa", "Mauritius", 
  "2020-09-02", 356., 0., 1.143, 10., 0., 0., 279.925, 0., 0.899, 7.863, 0., 
  0., 0.27, "", "", "", "", "", "", "", "", "", "", "", "", "", "", "", "", 
  "", "", "", "", "", "", "", "", "", "", 22.22, 1.271767*^6, 622.962, 37.4, 
  10.945, 5.884, 20292.745, 0.5, 224.644, 22.02, 3.2, 40.7, "", 3.4, 74.99, 
  0.804}, {"MUS", "Africa", "Mauritius", "2020-09-03", 356., 0., 0.143, 10., 
  0., 0., 279.925, 0., 0.112, 7.863, 0., 0., 0.26, "", "", "", "", "", "", 
  "", "", "", "", "", "", "", "", "", "", "", "", "", "", "", "", "", "", "", 
  "", 22.22, 1.271767*^6, 622.962, 37.4, 10.945, 5.884, 20292.745, 0.5, 
  224.644, 22.02, 3.2, 40.7, "", 3.4, 74.99, 0.804}, 
 {"MUS", "Africa", "Mauritius", "2020-09-04", 356., 0., 0.143, 10., 0., 0., 
  279.925, 0., 0.112, 7.863, 0., 0., 0.26, "", "", "", "", "", "", "", "", 
  "", "", "", "", "", "", "", "", "", "", "", "", "", "", "", "", "", "", 
  22.22, 1.271767*^6, 622.962, 37.4, 10.945, 5.884, 20292.745, 0.5, 224.644, 
  22.02, 3.2, 40.7, "", 3.4, 74.99, 0.804}, {"MUS", "Africa", "Mauritius", 
  "2020-09-05", 356., 0., 0.143, 10., 0., 0., 279.925, 0., 0.112, 7.863, 0., 
  0., 0.26, "", "", "", "", "", "", "", "", "", "", "", "", "", "", "", "", 
  "", "", "", "", "", "", "", "", "", "", 22.22, 1.271767*^6, 622.962, 37.4, 
  10.945, 5.884, 20292.745, 0.5, 224.644, 22.02, 3.2, 40.7, "", 3.4, 74.99, 
  0.804}, {"MUS", "Africa", "Mauritius", "2020-09-06", 356., 0., 0.143, 10., 
  0., 0., 279.925, 0., 0.112, 7.863, 0., 0., 0.26, "", "", "", "", "", "", 
  "", "", "", "", "", "", "", "", "", "", "", "", "", "", "", "", "", "", "", 
  "", 22.22, 1.271767*^6, 622.962, 37.4, 10.945, 5.884, 20292.745, 0.5, 
  224.644, 22.02, 3.2, 40.7, "", 3.4, 74.99, 0.804}, 
 {"MUS", "Africa", "Mauritius", "2020-09-07", 356., 0., 0., 10., 0., 0., 
  279.925, 0., 0., 7.863, 0., 0., 0.26, "", "", "", "", "", "", "", "", "", 
  "", "", "", "", "", "", "", "", "", "", "", "", "", "", "", "", "", 22.22, 
  1.271767*^6, 622.962, 37.4, 10.945, 5.884, 20292.745, 0.5, 224.644, 22.02, 
  3.2, 40.7, "", 3.4, 74.99, 0.804}, {"MUS", "Africa", "Mauritius", 
  "2020-09-08", 361., 5., 0.714, 10., 0., 0., 283.857, 3.932, 0.562, 7.863, 
  0., 0., 0.26, "", "", "", "", "", "", "", "", "", "", "", "", "", "", "", 
  "", "", "", "", "", "", "", "", "", "", "", 22.22, 1.271767*^6, 622.962, 
  37.4, 10.945, 5.884, 20292.745, 0.5, 224.644, 22.02, 3.2, 40.7, "", 3.4, 
  74.99, 0.804}, {"MUS", "Africa", "Mauritius", "2020-09-09", 361., 0., 
  0.714, 10., 0., 0., 283.857, 0., 0.562, 7.863, 0., 0., 0.27, "", "", "", 
  "", "", "", "", "", "", "", "", "", "", "", "", "", "", "", "", "", "", "", 
  "", "", "", "", 22.22, 1.271767*^6, 622.962, 37.4, 10.945, 5.884, 
  20292.745, 0.5, 224.644, 22.02, 3.2, 40.7, "", 3.4, 74.99, 0.804}, 
 {"MUS", "Africa", "Mauritius", "2020-09-10", 361., 0., 0.714, 10., 0., 0., 
  283.857, 0., 0.562, 7.863, 0., 0., 0.27, "", "", "", "", "", "", "", "", 
  "", "", "", "", "", "", "", "", "", "", "", "", "", "", "", "", "", "", 
  22.22, 1.271767*^6, 622.962, 37.4, 10.945, 5.884, 20292.745, 0.5, 224.644, 
  22.02, 3.2, 40.7, "", 3.4, 74.99, 0.804}, {"MUS", "Africa", "Mauritius", 
  "2020-09-11", 361., 0., 0.714, 10., 0., 0., 283.857, 0., 0.562, 7.863, 0., 
  0., 0.27, "", "", "", "", "", "", "", "", "", "", "", "", "", "", "", "", 
  "", "", "", "", "", "", "", "", "", "", 22.22, 1.271767*^6, 622.962, 37.4, 
  10.945, 5.884, 20292.745, 0.5, 224.644, 22.02, 3.2, 40.7, "", 3.4, 74.99, 
  0.804}, {"MUS", "Africa", "Mauritius", "2020-09-12", 361., 0., 0.714, 10., 
  0., 0., 283.857, 0., 0.562, 7.863, 0., 0., 0.29, "", "", "", "", "", "", 
  "", "", "", "", "", "", "", "", "", "", "", "", "", "", "", "", "", "", "", 
  "", 22.22, 1.271767*^6, 622.962, 37.4, 10.945, 5.884, 20292.745, 0.5, 
  224.644, 22.02, 3.2, 40.7, "", 3.4, 74.99, 0.804}, 
 {"MUS", "Africa", "Mauritius", "2020-09-13", 361., 0., 0.714, 10., 0., 0., 
  283.857, 0., 0.562, 7.863, 0., 0., 0.29, "", "", "", "", "", "", "", "", 
  "", "", "", "", "", "", "", "", "", "", "", "", "", "", "", "", "", "", 
  22.22, 1.271767*^6, 622.962, 37.4, 10.945, 5.884, 20292.745, 0.5, 224.644, 
  22.02, 3.2, 40.7, "", 3.4, 74.99, 0.804}, {"MUS", "Africa", "Mauritius", 
  "2020-09-14", 361., 0., 0.714, 10., 0., 0., 283.857, 0., 0.562, 7.863, 0., 
  0., 0.31, "", "", "", "", "", "", "", "", "", "", "", "", "", "", "", "", 
  "", "", "", "", "", "", "", "", "", "", 22.22, 1.271767*^6, 622.962, 37.4, 
  10.945, 5.884, 20292.745, 0.5, 224.644, 22.02, 3.2, 40.7, "", 3.4, 74.99, 
  0.804}, {"MUS", "Africa", "Mauritius", "2020-09-15", 365., 4., 0.571, 10., 
  0., 0., 287.002, 3.145, 0.449, 7.863, 0., 0., 0.32, "", "", "", "", "", "", 
  "", "", "", "", "", "", "", "", "", "", "", "", "", "", "", "", "", "", "", 
  "", 22.22, 1.271767*^6, 622.962, 37.4, 10.945, 5.884, 20292.745, 0.5, 
  224.644, 22.02, 3.2, 40.7, "", 3.4, 74.99, 0.804}, 
 {"MUS", "Africa", "Mauritius", "2020-09-16", 365., 0., 0.571, 10., 0., 0., 
  287.002, 0., 0.449, 7.863, 0., 0., 0.34, "", "", "", "", "", "", "", "", 
  "", "", "", "", "", "", "", "", "", "", "", "", "", "", "", "", "", "", 
  22.22, 1.271767*^6, 622.962, 37.4, 10.945, 5.884, 20292.745, 0.5, 224.644, 
  22.02, 3.2, 40.7, "", 3.4, 74.99, 0.804}, {"MUS", "Africa", "Mauritius", 
  "2020-09-17", 366., 1., 0.714, 10., 0., 0., 287.789, 0.786, 0.562, 7.863, 
  0., 0., 0.35, "", "", "", "", "", "", "", "", "", "", "", "", "", "", "", 
  "", "", "", "", "", "", "", "", "", "", "", 22.22, 1.271767*^6, 622.962, 
  37.4, 10.945, 5.884, 20292.745, 0.5, 224.644, 22.02, 3.2, 40.7, "", 3.4, 
  74.99, 0.804}, {"MUS", "Africa", "Mauritius", "2020-09-18", 366., 0., 
  0.714, 10., 0., 0., 287.789, 0., 0.562, 7.863, 0., 0., 0.36, "", "", "", 
  "", "", "", "", "", "", "", "", "", "", "", "", "", "", "", "", "", "", "", 
  "", "", "", "", 22.22, 1.271767*^6, 622.962, 37.4, 10.945, 5.884, 
  20292.745, 0.5, 224.644, 22.02, 3.2, 40.7, "", 3.4, 74.99, 0.804}, 
 {"MUS", "Africa", "Mauritius", "2020-09-19", 366., 0., 0.714, 10., 0., 0., 
  287.789, 0., 0.562, 7.863, 0., 0., 0.36, "", "", "", "", "", "", "", "", 
  "", "", "", "", "", "", "", "", "", "", "", "", "", "", "", "", "", "", 
  22.22, 1.271767*^6, 622.962, 37.4, 10.945, 5.884, 20292.745, 0.5, 224.644, 
  22.02, 3.2, 40.7, "", 3.4, 74.99, 0.804}, {"MUS", "Africa", "Mauritius", 
  "2020-09-20", 366., 0., 0.714, 10., 0., 0., 287.789, 0., 0.562, 7.863, 0., 
  0., 0.37, "", "", "", "", "", "", "", "", "", "", "", "", "", "", "", "", 
  "", "", "", "", "", "", "", "", "", "", 22.22, 1.271767*^6, 622.962, 37.4, 
  10.945, 5.884, 20292.745, 0.5, 224.644, 22.02, 3.2, 40.7, "", 3.4, 74.99, 
  0.804}, {"MUS", "Africa", "Mauritius", "2020-09-21", 366., 0., 0.714, 10., 
  0., 0., 287.789, 0., 0.562, 7.863, 0., 0., 0.38, "", "", "", "", "", "", 
  "", "", "", "", "", "", "", "", "", "", "", "", "", "", "", "", "", "", "", 
  "", 22.22, 1.271767*^6, 622.962, 37.4, 10.945, 5.884, 20292.745, 0.5, 
  224.644, 22.02, 3.2, 40.7, "", 3.4, 74.99, 0.804}, 
 {"MUS", "Africa", "Mauritius", "2020-09-22", 367., 1., 0.286, 10., 0., 0., 
  288.575, 0.786, 0.225, 7.863, 0., 0., 0.4, "", "", "", "", "", "", "", "", 
  "", "", "", "", "", "", "", "", "", "", "", "", "", "", "", "", "", "", 
  22.22, 1.271767*^6, 622.962, 37.4, 10.945, 5.884, 20292.745, 0.5, 224.644, 
  22.02, 3.2, 40.7, "", 3.4, 74.99, 0.804}, {"MUS", "Africa", "Mauritius", 
  "2020-09-23", 367., 0., 0.286, 10., 0., 0., 288.575, 0., 0.225, 7.863, 0., 
  0., 0.4, "", "", "", "", "", "", "", "", "", "", "", "", "", "", "", "", 
  "", "", "", "", "", "", "", "", "", "", 22.22, 1.271767*^6, 622.962, 37.4, 
  10.945, 5.884, 20292.745, 0.5, 224.644, 22.02, 3.2, 40.7, "", 3.4, 74.99, 
  0.804}, {"MUS", "Africa", "Mauritius", "2020-09-24", 367., 0., 0.143, 10., 
  0., 0., 288.575, 0., 0.112, 7.863, 0., 0., 0.4, "", "", "", "", "", "", "", 
  "", "", "", "", "", "", "", "", "", "", "", "", "", "", "", "", "", "", "", 
  22.22, 1.271767*^6, 622.962, 37.4, 10.945, 5.884, 20292.745, 0.5, 224.644, 
  22.02, 3.2, 40.7, "", 3.4, 74.99, 0.804}, {"MUS", "Africa", "Mauritius", 
  "2020-09-25", 367., 0., 0.143, 10., 0., 0., 288.575, 0., 0.112, 7.863, 0., 
  0., 0.4, "", "", "", "", "", "", "", "", "", "", "", "", "", "", "", "", 
  "", "", "", "", "", "", "", "", "", "", 22.22, 1.271767*^6, 622.962, 37.4, 
  10.945, 5.884, 20292.745, 0.5, 224.644, 22.02, 3.2, 40.7, "", 3.4, 74.99, 
  0.804}, {"MUS", "Africa", "Mauritius", "2020-09-26", 367., 0., 0.143, 10., 
  0., 0., 288.575, 0., 0.112, 7.863, 0., 0., 0.42, "", "", "", "", "", "", 
  "", "", "", "", "", "", "", "", "", "", "", "", "", "", "", "", "", "", "", 
  "", 22.22, 1.271767*^6, 622.962, 37.4, 10.945, 5.884, 20292.745, 0.5, 
  224.644, 22.02, 3.2, 40.7, "", 3.4, 74.99, 0.804}, 
 {"MUS", "Africa", "Mauritius", "2020-09-27", 367., 0., 0.143, 10., 0., 0., 
  288.575, 0., 0.112, 7.863, 0., 0., 0.43, "", "", "", "", "", "", "", "", 
  "", "", "", "", "", "", "", "", "", "", "", "", "", "", "", "", "", "", 
  22.22, 1.271767*^6, 622.962, 37.4, 10.945, 5.884, 20292.745, 0.5, 224.644, 
  22.02, 3.2, 40.7, "", 3.4, 74.99, 0.804}, {"MUS", "Africa", "Mauritius", 
  "2020-09-28", 367., 0., 0.143, 10., 0., 0., 288.575, 0., 0.112, 7.863, 0., 
  0., 0.44, "", "", "", "", "", "", "", "", "", "", "", "", "", "", "", "", 
  "", "", "", "", "", "", "", "", "", "", 22.22, 1.271767*^6, 622.962, 37.4, 
  10.945, 5.884, 20292.745, 0.5, 224.644, 22.02, 3.2, 40.7, "", 3.4, 74.99, 
  0.804}, {"MUS", "Africa", "Mauritius", "2020-09-29", 367., 0., 0., 10., 0., 
  0., 288.575, 0., 0., 7.863, 0., 0., 0.47, "", "", "", "", "", "", "", "", 
  "", "", "", "", "", "", "", "", "", "", "", "", "", "", "", "", "", "", 
  22.22, 1.271767*^6, 622.962, 37.4, 10.945, 5.884, 20292.745, 0.5, 224.644, 
  22.02, 3.2, 40.7, "", 3.4, 74.99, 0.804}, {"MUS", "Africa", "Mauritius", 
  "2020-09-30", 381., 14., 2., 10., 0., 0., 299.583, 11.008, 1.573, 7.863, 
  0., 0., 0.51, "", "", "", "", "", "", "", "", "", "", "", "", "", "", "", 
  "", "", "", "", "", "", "", "", "", "", "", 22.22, 1.271767*^6, 622.962, 
  37.4, 10.945, 5.884, 20292.745, 0.5, 224.644, 22.02, 3.2, 40.7, "", 3.4, 
  74.99, 0.804}, {"MUS", "Africa", "Mauritius", "2020-10-01", 381., 0., 2., 
  10., 0., 0., 299.583, 0., 1.573, 7.863, 0., 0., 0.55, "", "", "", "", "", 
  "", "", "", "", "", "", "", "", "", "", "", "", "", "", "", "", "", "", "", 
  "", "", 16.67, 1.271767*^6, 622.962, 37.4, 10.945, 5.884, 20292.745, 0.5, 
  224.644, 22.02, 3.2, 40.7, "", 3.4, 74.99, 0.804}, 
 {"MUS", "Africa", "Mauritius", "2020-10-02", 385., 4., 2.571, 10., 0., 0., 
  302.728, 3.145, 2.022, 7.863, 0., 0., 0.61, "", "", "", "", "", "", "", "", 
  "", "", "", "", "", "", "", "", "", "", "", "", "", "", "", "", "", "", 
  16.67, 1.271767*^6, 622.962, 37.4, 10.945, 5.884, 20292.745, 0.5, 224.644, 
  22.02, 3.2, 40.7, "", 3.4, 74.99, 0.804}, {"MUS", "Africa", "Mauritius", 
  "2020-10-03", 385., 0., 2.571, 10., 0., 0., 302.728, 0., 2.022, 7.863, 0., 
  0., 0.64, "", "", "", "", "", "", "", "", "", "", "", "", "", "", "", "", 
  "", "", "", "", "", "", "", "", "", "", 16.67, 1.271767*^6, 622.962, 37.4, 
  10.945, 5.884, 20292.745, 0.5, 224.644, 22.02, 3.2, 40.7, "", 3.4, 74.99, 
  0.804}, {"MUS", "Africa", "Mauritius", "2020-10-04", 385., 0., 2.571, 10., 
  0., 0., 302.728, 0., 2.022, 7.863, 0., 0., 0.68, "", "", "", "", "", "", 
  "", "", "", "", "", "", "", "", "", "", "", "", "", "", "", "", "", "", "", 
  "", 16.67, 1.271767*^6, 622.962, 37.4, 10.945, 5.884, 20292.745, 0.5, 
  224.644, 22.02, 3.2, 40.7, "", 3.4, 74.99, 0.804}, 
 {"MUS", "Africa", "Mauritius", "2020-10-05", 387., 2., 2.857, 10., 0., 0., 
  304.301, 1.573, 2.247, 7.863, 0., 0., 0.72, "", "", "", "", "", "", "", "", 
  "", "", "", "", "", "", "", "", "", "", "", "", "", "", "", "", "", "", 
  16.67, 1.271767*^6, 622.962, 37.4, 10.945, 5.884, 20292.745, 0.5, 224.644, 
  22.02, 3.2, 40.7, "", 3.4, 74.99, 0.804}, {"MUS", "Africa", "Mauritius", 
  "2020-10-06", 395., 8., 4., 10., 0., 0., 310.591, 6.29, 3.145, 7.863, 0., 
  0., 0.75, "", "", "", "", "", "", "", "", "", "", "", "", "", "", "", "", 
  "", "", "", "", "", "", "", "", "", "", 16.67, 1.271767*^6, 622.962, 37.4, 
  10.945, 5.884, 20292.745, 0.5, 224.644, 22.02, 3.2, 40.7, "", 3.4, 74.99, 
  0.804}, {"MUS", "Africa", "Mauritius", "2020-10-07", 395., 0., 2., 10., 0., 
  0., 310.591, 0., 1.573, 7.863, 0., 0., 0.74, "", "", "", "", "", "", "", 
  "", "", "", "", "", "", "", "", "", "", "", "", "", "", "", "", "", "", "", 
  16.67, 1.271767*^6, 622.962, 37.4, 10.945, 5.884, 20292.745, 0.5, 224.644, 
  22.02, 3.2, 40.7, "", 3.4, 74.99, 0.804}, {"MUS", "Africa", "Mauritius", 
  "2020-10-08", 395., 0., 2., 10., 0., 0., 310.591, 0., 1.573, 7.863, 0., 0., 
  0.73, "", "", "", "", "", "", "", "", "", "", "", "", "", "", "", "", "", 
  "", "", "", "", "", "", "", "", "", 16.67, 1.271767*^6, 622.962, 37.4, 
  10.945, 5.884, 20292.745, 0.5, 224.644, 22.02, 3.2, 40.7, "", 3.4, 74.99, 
  0.804}, {"MUS", "Africa", "Mauritius", "2020-10-09", 395., 0., 1.429, 10., 
  0., 0., 310.591, 0., 1.123, 7.863, 0., 0., 0.73, "", "", "", "", "", "", 
  "", "", "", "", "", "", "", "", "", "", "", "", "", "", "", "", "", "", "", 
  "", 16.67, 1.271767*^6, 622.962, 37.4, 10.945, 5.884, 20292.745, 0.5, 
  224.644, 22.02, 3.2, 40.7, "", 3.4, 74.99, 0.804}, 
 {"MUS", "Africa", "Mauritius", "2020-10-10", 395., 0., 1.429, 10., 0., 0., 
  310.591, 0., 1.123, 7.863, 0., 0., 0.75, "", "", "", "", "", "", "", "", 
  "", "", "", "", "", "", "", "", "", "", "", "", "", "", "", "", "", "", 
  16.67, 1.271767*^6, 622.962, 37.4, 10.945, 5.884, 20292.745, 0.5, 224.644, 
  22.02, 3.2, 40.7, "", 3.4, 74.99, 0.804}, {"MUS", "Africa", "Mauritius", 
  "2020-10-11", 395., 0., 1.429, 10., 0., 0., 310.591, 0., 1.123, 7.863, 0., 
  0., 0.77, "", "", "", "", "", "", "", "", "", "", "", "", "", "", "", "", 
  "", "", "", "", "", "", "", "", "", "", 16.67, 1.271767*^6, 622.962, 37.4, 
  10.945, 5.884, 20292.745, 0.5, 224.644, 22.02, 3.2, 40.7, "", 3.4, 74.99, 
  0.804}, {"MUS", "Africa", "Mauritius", "2020-10-12", 404., 9., 2.429, 10., 
  0., 0., 317.668, 7.077, 1.91, 7.863, 0., 0., 0.8, "", "", "", "", "", "", 
  "", "", "", "", "", "", "", "", "", "", "", "", "", "", "", "", "", "", "", 
  "", 16.67, 1.271767*^6, 622.962, 37.4, 10.945, 5.884, 20292.745, 0.5, 
  224.644, 22.02, 3.2, 40.7, "", 3.4, 74.99, 0.804}, 
 {"MUS", "Africa", "Mauritius", "2020-10-13", 407., 3., 1.714, 10., 0., 0., 
  320.027, 2.359, 1.348, 7.863, 0., 0., 0.82, "", "", "", "", "", "", "", "", 
  "", "", "", "", "", "", "", "", "", "", "", "", "", "", "", "", "", "", 
  16.67, 1.271767*^6, 622.962, 37.4, 10.945, 5.884, 20292.745, 0.5, 224.644, 
  22.02, 3.2, 40.7, "", 3.4, 74.99, 0.804}, {"MUS", "Africa", "Mauritius", 
  "2020-10-14", 407., 0., 1.714, 10., 0., 0., 320.027, 0., 1.348, 7.863, 0., 
  0., 0.85, "", "", "", "", "", "", "", "", "", "", "", "", "", "", "", "", 
  "", "", "", "", "", "", "", "", "", "", 16.67, 1.271767*^6, 622.962, 37.4, 
  10.945, 5.884, 20292.745, 0.5, 224.644, 22.02, 3.2, 40.7, "", 3.4, 74.99, 
  0.804}, {"MUS", "Africa", "Mauritius", "2020-10-15", 415., 8., 2.857, 10., 
  0., 0., 326.318, 6.29, 2.247, 7.863, 0., 0., 0.88, "", "", "", "", "", "", 
  "", "", "", "", "", "", "", "", "", "", "", "", "", "", "", "", "", "", "", 
  "", 16.67, 1.271767*^6, 622.962, 37.4, 10.945, 5.884, 20292.745, 0.5, 
  224.644, 22.02, 3.2, 40.7, "", 3.4, 74.99, 0.804}, 
 {"MUS", "Africa", "Mauritius", "2020-10-16", 417., 2., 3.143, 10., 0., 0., 
  327.89, 1.573, 2.471, 7.863, 0., 0., 0.88, "", "", "", "", "", "", "", "", 
  "", "", "", "", "", "", "", "", "", "", "", "", "", "", "", "", "", "", 
  16.67, 1.271767*^6, 622.962, 37.4, 10.945, 5.884, 20292.745, 0.5, 224.644, 
  22.02, 3.2, 40.7, "", 3.4, 74.99, 0.804}, {"MUS", "Africa", "Mauritius", 
  "2020-10-17", 417., 0., 3.143, 10., 0., 0., 327.89, 0., 2.471, 7.863, 0., 
  0., 0.88, "", "", "", "", "", "", "", "", "", "", "", "", "", "", "", "", 
  "", "", "", "", "", "", "", "", "", "", 16.67, 1.271767*^6, 622.962, 37.4, 
  10.945, 5.884, 20292.745, 0.5, 224.644, 22.02, 3.2, 40.7, "", 3.4, 74.99, 
  0.804}, {"MUS", "Africa", "Mauritius", "2020-10-18", 417., 0., 3.143, 10., 
  0., 0., 327.89, 0., 2.471, 7.863, 0., 0., 0.88, "", "", "", "", "", "", "", 
  "", "", "", "", "", "", "", "", "", "", "", "", "", "", "", "", "", "", "", 
  16.67, 1.271767*^6, 622.962, 37.4, 10.945, 5.884, 20292.745, 0.5, 224.644, 
  22.02, 3.2, 40.7, "", 3.4, 74.99, 0.804}, {"MUS", "Africa", "Mauritius", 
  "2020-10-19", 419., 2., 2.143, 10., 0., 0., 329.463, 1.573, 1.685, 7.863, 
  0., 0., 0.89, "", "", "", "", "", "", "", "", "", "", "", "", "", "", "", 
  "", "", "", "", "", "", "", "", "", "", "", 16.67, 1.271767*^6, 622.962, 
  37.4, 10.945, 5.884, 20292.745, 0.5, 224.644, 22.02, 3.2, 40.7, "", 3.4, 
  74.99, 0.804}, {"MUS", "Africa", "Mauritius", "2020-10-20", 419., 0., 
  1.714, 10., 0., 0., 329.463, 0., 1.348, 7.863, 0., 0., 0.92, "", "", "", 
  "", "", "", "", "", "", "", "", "", "", "", "", "", "", "", "", "", "", "", 
  "", "", "", "", 16.67, 1.271767*^6, 622.962, 37.4, 10.945, 5.884, 
  20292.745, 0.5, 224.644, 22.02, 3.2, 40.7, "", 3.4, 74.99, 0.804}, 
 {"MUS", "Africa", "Mauritius", "2020-10-21", 419., 0., 1.714, 10., 0., 0., 
  329.463, 0., 1.348, 7.863, 0., 0., 0.96, "", "", "", "", "", "", "", "", 
  "", "", "", "", "", "", "", "", "", "", "", "", "", "", "", "", "", "", 
  16.67, 1.271767*^6, 622.962, 37.4, 10.945, 5.884, 20292.745, 0.5, 224.644, 
  22.02, 3.2, 40.7, "", 3.4, 74.99, 0.804}, {"MUS", "Africa", "Mauritius", 
  "2020-10-22", 425., 6., 1.429, 10., 0., 0., 334.181, 4.718, 1.123, 7.863, 
  0., 0., 1., "", "", "", "", "", "", "", "", "", "", "", "", "", "", "", "", 
  "", "", "", "", "", "", "", "", "", "", 16.67, 1.271767*^6, 622.962, 37.4, 
  10.945, 5.884, 20292.745, 0.5, 224.644, 22.02, 3.2, 40.7, "", 3.4, 74.99, 
  0.804}, {"MUS", "Africa", "Mauritius", "2020-10-23", 435., 10., 2.571, 10., 
  0., 0., 342.044, 7.863, 2.022, 7.863, 0., 0., 1.01, "", "", "", "", "", "", 
  "", "", "", "", "", "", "", "", "", "", "", "", "", "", "", "", "", "", "", 
  "", 16.67, 1.271767*^6, 622.962, 37.4, 10.945, 5.884, 20292.745, 0.5, 
  224.644, 22.02, 3.2, 40.7, "", 3.4, 74.99, 0.804}, 
 {"MUS", "Africa", "Mauritius", "2020-10-24", 435., 0., 2.571, 10., 0., 0., 
  342.044, 0., 2.022, 7.863, 0., 0., 0.96, "", "", "", "", "", "", "", "", 
  "", "", "", "", "", "", "", "", "", "", "", "", "", "", "", "", "", "", 
  16.67, 1.271767*^6, 622.962, 37.4, 10.945, 5.884, 20292.745, 0.5, 224.644, 
  22.02, 3.2, 40.7, "", 3.4, 74.99, 0.804}, {"MUS", "Africa", "Mauritius", 
  "2020-10-25", 435., 0., 2.571, 10., 0., 0., 342.044, 0., 2.022, 7.863, 0., 
  0., 0.92, "", "", "", "", "", "", "", "", "", "", "", "", "", "", "", "", 
  "", "", "", "", "", "", "", "", "", "", 16.67, 1.271767*^6, 622.962, 37.4, 
  10.945, 5.884, 20292.745, 0.5, 224.644, 22.02, 3.2, 40.7, "", 3.4, 74.99, 
  0.804}, {"MUS", "Africa", "Mauritius", "2020-10-26", 439., 4., 2.857, 10., 
  0., 0., 345.189, 3.145, 2.247, 7.863, 0., 0., 0.9, "", "", "", "", "", "", 
  "", "", "", "", "", "", "", "", "", "", "", "", "", "", "", "", "", "", "", 
  "", 16.67, 1.271767*^6, 622.962, 37.4, 10.945, 5.884, 20292.745, 0.5, 
  224.644, 22.02, 3.2, 40.7, "", 3.4, 74.99, 0.804}, 
 {"MUS", "Africa", "Mauritius", "2020-10-27", 439., 0., 2.857, 10., 0., 0., 
  345.189, 0., 2.247, 7.863, 0., 0., 0.87, "", "", "", "", "", "", "", "", 
  "", "", "", "", "", "", "", "", "", "", "", "", "", "", "", "", "", "", 
  16.67, 1.271767*^6, 622.962, 37.4, 10.945, 5.884, 20292.745, 0.5, 224.644, 
  22.02, 3.2, 40.7, "", 3.4, 74.99, 0.804}, {"MUS", "Africa", "Mauritius", 
  "2020-10-28", 439., 0., 2.857, 10., 0., 0., 345.189, 0., 2.247, 7.863, 0., 
  0., 0.85, "", "", "", "", "", "", "", "", "", "", "", "", "", "", "", "", 
  "", "", "", "", "", "", "", "", "", "", 16.67, 1.271767*^6, 622.962, 37.4, 
  10.945, 5.884, 20292.745, 0.5, 224.644, 22.02, 3.2, 40.7, "", 3.4, 74.99, 
  0.804}, {"MUS", "Africa", "Mauritius", "2020-10-29", 439., 0., 2., 10., 0., 
  0., 345.189, 0., 1.573, 7.863, 0., 0., 0.85, "", "", "", "", "", "", "", 
  "", "", "", "", "", "", "", "", "", "", "", "", "", "", "", "", "", "", "", 
  16.67, 1.271767*^6, 622.962, 37.4, 10.945, 5.884, 20292.745, 0.5, 224.644, 
  22.02, 3.2, 40.7, "", 3.4, 74.99, 0.804}, {"MUS", "Africa", "Mauritius", 
  "2020-10-30", 441., 2., 0.857, 10., 0., 0., 346.762, 1.573, 0.674, 7.863, 
  0., 0., 0.85, "", "", "", "", "", "", "", "", "", "", "", "", "", "", "", 
  "", "", "", "", "", "", "", "", "", "", "", 16.67, 1.271767*^6, 622.962, 
  37.4, 10.945, 5.884, 20292.745, 0.5, 224.644, 22.02, 3.2, 40.7, "", 3.4, 
  74.99, 0.804}, {"MUS", "Africa", "Mauritius", "2020-10-31", 441., 0., 
  0.857, 10., 0., 0., 346.762, 0., 0.674, 7.863, 0., 0., 0.86, "", "", "", 
  "", "", "", "", "", "", "", "", "", "", "", "", "", "", "", "", "", "", "", 
  "", "", "", "", 16.67, 1.271767*^6, 622.962, 37.4, 10.945, 5.884, 
  20292.745, 0.5, 224.644, 22.02, 3.2, 40.7, "", 3.4, 74.99, 0.804}, 
 {"MUS", "Africa", "Mauritius", "2020-11-01", 446., 5., 1.571, 10., 0., 0., 
  350.693, 3.932, 1.236, 7.863, 0., 0., 0.87, "", "", "", "", "", "", "", "", 
  "", "", "", "", "", "", "", "", "", "", "", "", "", "", "", "", "", "", 
  16.67, 1.271767*^6, 622.962, 37.4, 10.945, 5.884, 20292.745, 0.5, 224.644, 
  22.02, 3.2, 40.7, "", 3.4, 74.99, 0.804}, {"MUS", "Africa", "Mauritius", 
  "2020-11-02", 451., 5., 1.714, 10., 0., 0., 354.625, 3.932, 1.348, 7.863, 
  0., 0., 0.84, "", "", "", "", "", "", "", "", "", "", "", "", "", "", "", 
  "", "", "", "", "", "", "", "", "", "", "", 16.67, 1.271767*^6, 622.962, 
  37.4, 10.945, 5.884, 20292.745, 0.5, 224.644, 22.02, 3.2, 40.7, "", 3.4, 
  74.99, 0.804}, {"MUS", "Africa", "Mauritius", "2020-11-03", 451., 0., 
  1.714, 10., 0., 0., 354.625, 0., 1.348, 7.863, 0., 0., 0.8, "", "", "", "", 
  "", "", "", "", "", "", "", "", "", "", "", "", "", "", "", "", "", "", "", 
  "", "", "", 16.67, 1.271767*^6, 622.962, 37.4, 10.945, 5.884, 20292.745, 
  0.5, 224.644, 22.02, 3.2, 40.7, "", 3.4, 74.99, 0.804}, 
 {"MUS", "Africa", "Mauritius", "2020-11-04", 452., 1., 1.857, 10., 0., 0., 
  355.411, 0.786, 1.46, 7.863, 0., 0., 0.76, "", "", "", "", "", "", "", "", 
  "", "", "", "", "", "", "", "", "", "", "", "", "", "", "", "", "", "", 
  16.67, 1.271767*^6, 622.962, 37.4, 10.945, 5.884, 20292.745, 0.5, 224.644, 
  22.02, 3.2, 40.7, "", 3.4, 74.99, 0.804}, {"MUS", "Africa", "Mauritius", 
  "2020-11-05", 453., 1., 2., 10., 0., 0., 356.197, 0.786, 1.573, 7.863, 0., 
  0., 0.73, "", "", "", "", "", "", "", "", "", "", "", "", "", "", "", "", 
  "", "", "", "", "", "", "", "", "", "", 16.67, 1.271767*^6, 622.962, 37.4, 
  10.945, 5.884, 20292.745, 0.5, 224.644, 22.02, 3.2, 40.7, "", 3.4, 74.99, 
  0.804}, {"MUS", "Africa", "Mauritius", "2020-11-06", 453., 0., 1.714, 10., 
  0., 0., 356.197, 0., 1.348, 7.863, 0., 0., 0.7, "", "", "", "", "", "", "", 
  "", "", "", "", "", "", "", "", "", "", "", "", "", "", "", "", "", "", "", 
  16.67, 1.271767*^6, 622.962, 37.4, 10.945, 5.884, 20292.745, 0.5, 224.644, 
  22.02, 3.2, 40.7, "", 3.4, 74.99, 0.804}, {"MUS", "Africa", "Mauritius", 
  "2020-11-07", 453., 0., 1.714, 10., 0., 0., 356.197, 0., 1.348, 7.863, 0., 
  0., 0.69, "", "", "", "", "", "", "", "", "", "", "", "", "", "", "", "", 
  "", "", "", "", "", "", "", "", "", "", 16.67, 1.271767*^6, 622.962, 37.4, 
  10.945, 5.884, 20292.745, 0.5, 224.644, 22.02, 3.2, 40.7, "", 3.4, 74.99, 
  0.804}, {"MUS", "Africa", "Mauritius", "2020-11-08", 453., 0., 1., 10., 0., 
  0., 356.197, 0., 0.786, 7.863, 0., 0., 0.67, "", "", "", "", "", "", "", 
  "", "", "", "", "", "", "", "", "", "", "", "", "", "", "", "", "", "", "", 
  16.67, 1.271767*^6, 622.962, 37.4, 10.945, 5.884, 20292.745, 0.5, 224.644, 
  22.02, 3.2, 40.7, "", 3.4, 74.99, 0.804}, {"MUS", "Africa", "Mauritius", 
  "2020-11-09", 453., 0., 0.286, 10., 0., 0., 356.197, 0., 0.225, 7.863, 0., 
  0., 0.67, "", "", "", "", "", "", "", "", "", "", "", "", "", "", "", "", 
  "", "", "", "", "", "", "", "", "", "", 16.67, 1.271767*^6, 622.962, 37.4, 
  10.945, 5.884, 20292.745, 0.5, 224.644, 22.02, 3.2, 40.7, "", 3.4, 74.99, 
  0.804}, {"MUS", "Africa", "Mauritius", "2020-11-10", 453., 0., 0.286, 10., 
  0., 0., 356.197, 0., 0.225, 7.863, 0., 0., 0.68, "", "", "", "", "", "", 
  "", "", "", "", "", "", "", "", "", "", "", "", "", "", "", "", "", "", "", 
  "", 16.67, 1.271767*^6, 622.962, 37.4, 10.945, 5.884, 20292.745, 0.5, 
  224.644, 22.02, 3.2, 40.7, "", 3.4, 74.99, 0.804}, 
 {"MUS", "Africa", "Mauritius", "2020-11-11", 453., 0., 0.143, 10., 0., 0., 
  356.197, 0., 0.112, 7.863, 0., 0., 0.7, "", "", "", "", "", "", "", "", "", 
  "", "", "", "", "", "", "", "", "", "", "", "", "", "", "", "", "", 16.67, 
  1.271767*^6, 622.962, 37.4, 10.945, 5.884, 20292.745, 0.5, 224.644, 22.02, 
  3.2, 40.7, "", 3.4, 74.99, 0.804}, {"MUS", "Africa", "Mauritius", 
  "2020-11-12", 468., 15., 2.143, 10., 0., 0., 367.992, 11.795, 1.685, 7.863, 
  0., 0., 0.73, "", "", "", "", "", "", "", "", "", "", "", "", "", "", "", 
  "", "", "", "", "", "", "", "", "", "", "", 16.67, 1.271767*^6, 622.962, 
  37.4, 10.945, 5.884, 20292.745, 0.5, 224.644, 22.02, 3.2, 40.7, "", 3.4, 
  74.99, 0.804}, {"MUS", "Africa", "Mauritius", "2020-11-13", 470., 2., 
  2.429, 10., 0., 0., 369.565, 1.573, 1.91, 7.863, 0., 0., 0.77, "", "", "", 
  "", "", "", "", "", "", "", "", "", "", "", "", "", "", "", "", "", "", "", 
  "", "", "", "", 16.67, 1.271767*^6, 622.962, 37.4, 10.945, 5.884, 
  20292.745, 0.5, 224.644, 22.02, 3.2, 40.7, "", 3.4, 74.99, 0.804}, 
 {"MUS", "Africa", "Mauritius", "2020-11-14", 470., 0., 2.429, 10., 0., 0., 
  369.565, 0., 1.91, 7.863, 0., 0., 0.8, "", "", "", "", "", "", "", "", "", 
  "", "", "", "", "", "", "", "", "", "", "", "", "", "", "", "", "", 16.67, 
  1.271767*^6, 622.962, 37.4, 10.945, 5.884, 20292.745, 0.5, 224.644, 22.02, 
  3.2, 40.7, "", 3.4, 74.99, 0.804}, {"MUS", "Africa", "Mauritius", 
  "2020-11-15", 478., 8., 3.571, 10., 0., 0., 375.855, 6.29, 2.808, 7.863, 
  0., 0., 0.84, "", "", "", "", "", "", "", "", "", "", "", "", "", "", "", 
  "", "", "", "", "", "", "", "", "", "", "", 16.67, 1.271767*^6, 622.962, 
  37.4, 10.945, 5.884, 20292.745, 0.5, 224.644, 22.02, 3.2, 40.7, "", 3.4, 
  74.99, 0.804}, {"MUS", "Africa", "Mauritius", "2020-11-16", 491., 13., 
  5.429, 10., 0., 0., 386.077, 10.222, 4.269, 7.863, 0., 0., 0.83, "", "", 
  "", "", "", "", "", "", "", "", "", "", "", "", "", "", "", "", "", "", "", 
  "", "", "", "", "", 16.67, 1.271767*^6, 622.962, 37.4, 10.945, 5.884, 
  20292.745, 0.5, 224.644, 22.02, 3.2, 40.7, "", 3.4, 74.99, 0.804}, 
 {"MUS", "Africa", "Mauritius", "2020-11-17", 491., 0., 5.429, 10., 0., 0., 
  386.077, 0., 4.269, 7.863, 0., 0., 0.79, "", "", "", "", "", "", "", "", 
  "", "", "", "", "", "", "", "", "", "", "", "", "", "", "", "", "", "", 
  16.67, 1.271767*^6, 622.962, 37.4, 10.945, 5.884, 20292.745, 0.5, 224.644, 
  22.02, 3.2, 40.7, "", 3.4, 74.99, 0.804}, {"MUS", "Africa", "Mauritius", 
  "2020-11-18", 494., 3., 5.857, 10., 0., 0., 388.436, 2.359, 4.606, 7.863, 
  0., 0., 0.76, "", "", "", "", "", "", "", "", "", "", "", "", "", "", "", 
  "", "", "", "", "", "", "", "", "", "", "", 16.67, 1.271767*^6, 622.962, 
  37.4, 10.945, 5.884, 20292.745, 0.5, 224.644, 22.02, 3.2, 40.7, "", 3.4, 
  74.99, 0.804}, {"MUS", "Africa", "Mauritius", "2020-11-19", 494., 0., 
  3.714, 10., 0., 0., 388.436, 0., 2.921, 7.863, 0., 0., 0.72, "", "", "", 
  "", "", "", "", "", "", "", "", "", "", "", "", "", "", "", "", "", "", "", 
  "", "", "", "", 16.67, 1.271767*^6, 622.962, 37.4, 10.945, 5.884, 
  20292.745, 0.5, 224.644, 22.02, 3.2, 40.7, "", 3.4, 74.99, 0.804}, 
 {"MUS", "Africa", "Mauritius", "2020-11-20", 494., 0., 3.429, 10., 0., 0., 
  388.436, 0., 2.696, 7.863, 0., 0., 0.7, "", "", "", "", "", "", "", "", "", 
  "", "", "", "", "", "", "", "", "", "", "", "", "", "", "", "", "", 16.67, 
  1.271767*^6, 622.962, 37.4, 10.945, 5.884, 20292.745, 0.5, 224.644, 22.02, 
  3.2, 40.7, "", 3.4, 74.99, 0.804}, {"MUS", "Africa", "Mauritius", 
  "2020-11-21", 494., 0., 3.429, 10., 0., 0., 388.436, 0., 2.696, 7.863, 0., 
  0., 0.69, "", "", "", "", "", "", "", "", "", "", "", "", "", "", "", "", 
  "", "", "", "", "", "", "", "", "", "", 16.67, 1.271767*^6, 622.962, 37.4, 
  10.945, 5.884, 20292.745, 0.5, 224.644, 22.02, 3.2, 40.7, "", 3.4, 74.99, 
  0.804}, {"MUS", "Africa", "Mauritius", "2020-11-22", 494., 0., 2.286, 10., 
  0., 0., 388.436, 0., 1.797, 7.863, 0., 0., 0.68, "", "", "", "", "", "", 
  "", "", "", "", "", "", "", "", "", "", "", "", "", "", "", "", "", "", "", 
  "", 16.67, 1.271767*^6, 622.962, 37.4, 10.945, 5.884, 20292.745, 0.5, 
  224.644, 22.02, 3.2, 40.7, "", 3.4, 74.99, 0.804}, 
 {"MUS", "Africa", "Mauritius", "2020-11-23", 494., 0., 0.429, 10., 0., 0., 
  388.436, 0., 0.337, 7.863, 0., 0., 0.68, "", "", "", "", "", "", "", "", 
  "", "", "", "", "", "", "", "", "", "", "", "", "", "", "", "", "", "", 
  16.67, 1.271767*^6, 622.962, 37.4, 10.945, 5.884, 20292.745, 0.5, 224.644, 
  22.02, 3.2, 40.7, "", 3.4, 74.99, 0.804}, {"MUS", "Africa", "Mauritius", 
  "2020-11-24", 494., 0., 0.429, 10., 0., 0., 388.436, 0., 0.337, 7.863, 0., 
  0., 0.7, "", "", "", "", "", "", "", "", "", "", "", "", "", "", "", "", 
  "", "", "", "", "", "", "", "", "", "", 16.67, 1.271767*^6, 622.962, 37.4, 
  10.945, 5.884, 20292.745, 0.5, 224.644, 22.02, 3.2, 40.7, "", 3.4, 74.99, 
  0.804}, {"MUS", "Africa", "Mauritius", "2020-11-25", 497., 3., 0.429, 10., 
  0., 0., 390.795, 2.359, 0.337, 7.863, 0., 0., 0.72, "", "", "", "", "", "", 
  "", "", "", "", "", "", "", "", "", "", "", "", "", "", "", "", "", "", "", 
  "", 16.67, 1.271767*^6, 622.962, 37.4, 10.945, 5.884, 20292.745, 0.5, 
  224.644, 22.02, 3.2, 40.7, "", 3.4, 74.99, 0.804}, 
 {"MUS", "Africa", "Mauritius", "2020-11-26", 498., 1., 0.571, 10., 0., 0., 
  391.581, 0.786, 0.449, 7.863, 0., 0., 0.74, "", "", "", "", "", "", "", "", 
  "", "", "", "", "", "", "", "", "", "", "", "", "", "", "", "", "", "", 
  16.67, 1.271767*^6, 622.962, 37.4, 10.945, 5.884, 20292.745, 0.5, 224.644, 
  22.02, 3.2, 40.7, "", 3.4, 74.99, 0.804}, {"MUS", "Africa", "Mauritius", 
  "2020-11-27", 501., 3., 1., 10., 0., 0., 393.94, 2.359, 0.786, 7.863, 0., 
  0., 0.75, "", "", "", "", "", "", "", "", "", "", "", "", "", "", "", "", 
  "", "", "", "", "", "", "", "", "", "", 16.67, 1.271767*^6, 622.962, 37.4, 
  10.945, 5.884, 20292.745, 0.5, 224.644, 22.02, 3.2, 40.7, "", 3.4, 74.99, 
  0.804}, {"MUS", "Africa", "Mauritius", "2020-11-28", 501., 0., 1., 10., 0., 
  0., 393.94, 0., 0.786, 7.863, 0., 0., 0.74, "", "", "", "", "", "", "", "", 
  "", "", "", "", "", "", "", "", "", "", "", "", "", "", "", "", "", "", 
  16.67, 1.271767*^6, 622.962, 37.4, 10.945, 5.884, 20292.745, 0.5, 224.644, 
  22.02, 3.2, 40.7, "", 3.4, 74.99, 0.804}, {"MUS", "Africa", "Mauritius", 
  "2020-11-29", 501., 0., 1., 10., 0., 0., 393.94, 0., 0.786, 7.863, 0., 0., 
  0.74, "", "", "", "", "", "", "", "", "", "", "", "", "", "", "", "", "", 
  "", "", "", "", "", "", "", "", "", 16.67, 1.271767*^6, 622.962, 37.4, 
  10.945, 5.884, 20292.745, 0.5, 224.644, 22.02, 3.2, 40.7, "", 3.4, 74.99, 
  0.804}, {"MUS", "Africa", "Mauritius", "2020-11-30", 504., 3., 1.429, 10., 
  0., 0., 396.299, 2.359, 1.123, 7.863, 0., 0., 0.75, "", "", "", "", "", "", 
  "", "", "", "", "", "", "", "", "", "", "", "", "", "", "", "", "", "", "", 
  "", 16.67, 1.271767*^6, 622.962, 37.4, 10.945, 5.884, 20292.745, 0.5, 
  224.644, 22.02, 3.2, 40.7, "", 3.4, 74.99, 0.804}, 
 {"MUS", "Africa", "Mauritius", "2020-12-01", 505., 1., 1.571, 10., 0., 0., 
  397.085, 0.786, 1.236, 7.863, 0., 0., 0.74, "", "", "", "", "", "", "", "", 
  "", "", "", "", "", "", "", "", "", "", "", "", "", "", "", "", "", "", 
  16.67, 1.271767*^6, 622.962, 37.4, 10.945, 5.884, 20292.745, 0.5, 224.644, 
  22.02, 3.2, 40.7, "", 3.4, 74.99, 0.804}, {"MUS", "Africa", "Mauritius", 
  "2020-12-02", 508., 3., 1.571, 10., 0., 0., 399.444, 2.359, 1.236, 7.863, 
  0., 0., 0.74, "", "", "", "", "", "", "", "", "", "", "", "", "", "", "", 
  "", "", "", "", "", "", "", "", "", "", "", 16.67, 1.271767*^6, 622.962, 
  37.4, 10.945, 5.884, 20292.745, 0.5, 224.644, 22.02, 3.2, 40.7, "", 3.4, 
  74.99, 0.804}, {"MUS", "Africa", "Mauritius", "2020-12-03", 508., 0., 
  1.429, 10., 0., 0., 399.444, 0., 1.123, 7.863, 0., 0., 0.72, "", "", "", 
  "", "", "", "", "", "", "", "", "", "", "", "", "", "", "", "", "", "", "", 
  "", "", "", "", 16.67, 1.271767*^6, 622.962, 37.4, 10.945, 5.884, 
  20292.745, 0.5, 224.644, 22.02, 3.2, 40.7, "", 3.4, 74.99, 0.804}, 
 {"MUS", "Africa", "Mauritius", "2020-12-04", 508., 0., 1., 10., 0., 0., 
  399.444, 0., 0.786, 7.863, 0., 0., 0.7, "", "", "", "", "", "", "", "", "", 
  "", "", "", "", "", "", "", "", "", "", "", "", "", "", "", "", "", 16.67, 
  1.271767*^6, 622.962, 37.4, 10.945, 5.884, 20292.745, 0.5, 224.644, 22.02, 
  3.2, 40.7, "", 3.4, 74.99, 0.804}, {"MUS", "Africa", "Mauritius", 
  "2020-12-05", 508., 0., 1., 10., 0., 0., 399.444, 0., 0.786, 7.863, 0., 0., 
  0.7, "", "", "", "", "", "", "", "", "", "", "", "", "", "", "", "", "", 
  "", "", "", "", "", "", "", "", "", 16.67, 1.271767*^6, 622.962, 37.4, 
  10.945, 5.884, 20292.745, 0.5, 224.644, 22.02, 3.2, 40.7, "", 3.4, 74.99, 
  0.804}, {"MUS", "Africa", "Mauritius", "2020-12-06", 508., 0., 1., 10., 0., 
  0., 399.444, 0., 0.786, 7.863, 0., 0., 0.71, "", "", "", "", "", "", "", 
  "", "", "", "", "", "", "", "", "", "", "", "", "", "", "", "", "", "", "", 
  16.67, 1.271767*^6, 622.962, 37.4, 10.945, 5.884, 20292.745, 0.5, 224.644, 
  22.02, 3.2, 40.7, "", 3.4, 74.99, 0.804}, {"MUS", "Africa", "Mauritius", 
  "2020-12-07", 511., 3., 1., 10., 0., 0., 401.803, 2.359, 0.786, 7.863, 0., 
  0., 0.71, "", "", "", "", "", "", "", "", "", "", "", "", "", "", "", "", 
  "", "", "", "", "", "", "", "", "", "", 16.67, 1.271767*^6, 622.962, 37.4, 
  10.945, 5.884, 20292.745, 0.5, 224.644, 22.02, 3.2, 40.7, "", 3.4, 74.99, 
  0.804}, {"MUS", "Africa", "Mauritius", "2020-12-08", 515., 4., 1.429, 10., 
  0., 0., 404.948, 3.145, 1.123, 7.863, 0., 0., 0.7, "", "", "", "", "", "", 
  "", "", "", "", "", "", "", "", "", "", "", "", "", "", "", "", "", "", "", 
  "", 16.67, 1.271767*^6, 622.962, 37.4, 10.945, 5.884, 20292.745, 0.5, 
  224.644, 22.02, 3.2, 40.7, "", 3.4, 74.99, 0.804}, 
 {"MUS", "Africa", "Mauritius", "2020-12-09", 515., 0., 1., 10., 0., 0., 
  404.948, 0., 0.786, 7.863, 0., 0., 0.64, "", "", "", "", "", "", "", "", 
  "", "", "", "", "", "", "", "", "", "", "", "", "", "", "", "", "", "", 
  16.67, 1.271767*^6, 622.962, 37.4, 10.945, 5.884, 20292.745, 0.5, 224.644, 
  22.02, 3.2, 40.7, "", 3.4, 74.99, 0.804}, {"MUS", "Africa", "Mauritius", 
  "2020-12-10", 515., 0., 1., 10., 0., 0., 404.948, 0., 0.786, 7.863, 0., 0., 
  0.6, "", "", "", "", "", "", "", "", "", "", "", "", "", "", "", "", "", 
  "", "", "", "", "", "", "", "", "", 16.67, 1.271767*^6, 622.962, 37.4, 
  10.945, 5.884, 20292.745, 0.5, 224.644, 22.02, 3.2, 40.7, "", 3.4, 74.99, 
  0.804}, {"MUS", "Africa", "Mauritius", "2020-12-11", 515., 0., 1., 10., 0., 
  0., 404.948, 0., 0.786, 7.863, 0., 0., 0.56, "", "", "", "", "", "", "", 
  "", "", "", "", "", "", "", "", "", "", "", "", "", "", "", "", "", "", "", 
  16.67, 1.271767*^6, 622.962, 37.4, 10.945, 5.884, 20292.745, 0.5, 224.644, 
  22.02, 3.2, 40.7, "", 3.4, 74.99, 0.804}, {"MUS", "Africa", "Mauritius", 
  "2020-12-12", 515., 0., 1., 10., 0., 0., 404.948, 0., 0.786, 7.863, 0., 0., 
  0.53, "", "", "", "", "", "", "", "", "", "", "", "", "", "", "", "", "", 
  "", "", "", "", "", "", "", "", "", 16.67, 1.271767*^6, 622.962, 37.4, 
  10.945, 5.884, 20292.745, 0.5, 224.644, 22.02, 3.2, 40.7, "", 3.4, 74.99, 
  0.804}, {"MUS", "Africa", "Mauritius", "2020-12-13", 515., 0., 1., 10., 0., 
  0., 404.948, 0., 0.786, 7.863, 0., 0., 0.5, "", "", "", "", "", "", "", "", 
  "", "", "", "", "", "", "", "", "", "", "", "", "", "", "", "", "", "", 
  16.67, 1.271767*^6, 622.962, 37.4, 10.945, 5.884, 20292.745, 0.5, 224.644, 
  22.02, 3.2, 40.7, "", 3.4, 74.99, 0.804}, {"MUS", "Africa", "Mauritius", 
  "2020-12-14", 523., 8., 1.714, 10., 0., 0., 411.239, 6.29, 1.348, 7.863, 
  0., 0., 0.48, "", "", "", "", "", "", "", "", "", "", "", "", "", "", "", 
  "", "", "", "", "", "", "", "", "", "", "", 16.67, 1.271767*^6, 622.962, 
  37.4, 10.945, 5.884, 20292.745, 0.5, 224.644, 22.02, 3.2, 40.7, "", 3.4, 
  74.99, 0.804}, {"MUS", "Africa", "Mauritius", "2020-12-15", 524., 1., 
  1.286, 10., 0., 0., 412.025, 0.786, 1.011, 7.863, 0., 0., 0.46, "", "", "", 
  "", "", "", "", "", "", "", "", "", "", "", "", "", "", "", "", "", "", "", 
  "", "", "", "", 16.67, 1.271767*^6, 622.962, 37.4, 10.945, 5.884, 
  20292.745, 0.5, 224.644, 22.02, 3.2, 40.7, "", 3.4, 74.99, 0.804}, 
 {"MUS", "Africa", "Mauritius", "2020-12-16", 524., 0., 1.286, 10., 0., 0., 
  412.025, 0., 1.011, 7.863, 0., 0., 0.43, "", "", "", "", "", "", "", "", 
  "", "", "", "", "", "", "", "", "", "", "", "", "", "", "", "", "", "", 
  16.67, 1.271767*^6, 622.962, 37.4, 10.945, 5.884, 20292.745, 0.5, 224.644, 
  22.02, 3.2, 40.7, "", 3.4, 74.99, 0.804}, {"MUS", "Africa", "Mauritius", 
  "2020-12-17", 524., 0., 1.286, 10., 0., 0., 412.025, 0., 1.011, 7.863, 0., 
  0., 0.42, "", "", "", "", "", "", "", "", "", "", "", "", "", "", "", "", 
  "", "", "", "", "", "", "", "", "", "", 16.67, 1.271767*^6, 622.962, 37.4, 
  10.945, 5.884, 20292.745, 0.5, 224.644, 22.02, 3.2, 40.7, "", 3.4, 74.99, 
  0.804}, {"MUS", "Africa", "Mauritius", "2020-12-18", 524., 0., 1.286, 10., 
  0., 0., 412.025, 0., 1.011, 7.863, 0., 0., 0.41, "", "", "", "", "", "", 
  "", "", "", "", "", "", "", "", "", "", "", "", "", "", "", "", "", "", "", 
  "", 16.67, 1.271767*^6, 622.962, 37.4, 10.945, 5.884, 20292.745, 0.5, 
  224.644, 22.02, 3.2, 40.7, "", 3.4, 74.99, 0.804}, 
 {"MUS", "Africa", "Mauritius", "2020-12-19", 524., 0., 1.286, 10., 0., 0., 
  412.025, 0., 1.011, 7.863, 0., 0., 0.4, "", "", "", "", "", "", "", "", "", 
  "", "", "", "", "", "", "", "", "", "", "", "", "", "", "", "", "", 16.67, 
  1.271767*^6, 622.962, 37.4, 10.945, 5.884, 20292.745, 0.5, 224.644, 22.02, 
  3.2, 40.7, "", 3.4, 74.99, 0.804}, {"MUS", "Africa", "Mauritius", 
  "2020-12-20", 524., 0., 1.286, 10., 0., 0., 412.025, 0., 1.011, 7.863, 0., 
  0., 0.4, "", "", "", "", "", "", "", "", "", "", "", "", "", "", "", "", 
  "", "", "", "", "", "", "", "", "", "", 16.67, 1.271767*^6, 622.962, 37.4, 
  10.945, 5.884, 20292.745, 0.5, 224.644, 22.02, 3.2, 40.7, "", 3.4, 74.99, 
  0.804}, {"MUS", "Africa", "Mauritius", "2020-12-21", 524., 0., 0.143, 10., 
  0., 0., 412.025, 0., 0.112, 7.863, 0., 0., 0.4, "", "", "", "", "", "", "", 
  "", "", "", "", "", "", "", "", "", "", "", "", "", "", "", "", "", "", "", 
  16.67, 1.271767*^6, 622.962, 37.4, 10.945, 5.884, 20292.745, 0.5, 224.644, 
  22.02, 3.2, 40.7, "", 3.4, 74.99, 0.804}, {"MUS", "Africa", "Mauritius", 
  "2020-12-22", 526., 2., 0.286, 10., 0., 0., 413.598, 1.573, 0.225, 7.863, 
  0., 0., 0.41, "", "", "", "", "", "", "", "", "", "", "", "", "", "", "", 
  "", "", "", "", "", "", "", "", "", "", "", 16.67, 1.271767*^6, 622.962, 
  37.4, 10.945, 5.884, 20292.745, 0.5, 224.644, 22.02, 3.2, 40.7, "", 3.4, 
  74.99, 0.804}, {"MUS", "Africa", "Mauritius", "2020-12-23", 527., 1., 
  0.429, 10., 0., 0., 414.384, 0.786, 0.337, 7.863, 0., 0., 0.39, "", "", "", 
  "", "", "", "", "", "", "", "", "", "", "", "", "", "", "", "", "", "", "", 
  "", "", "", "", 16.67, 1.271767*^6, 622.962, 37.4, 10.945, 5.884, 
  20292.745, 0.5, 224.644, 22.02, 3.2, 40.7, "", 3.4, 74.99, 0.804}, 
 {"MUS", "Africa", "Mauritius", "2020-12-24", 527., 0., 0.429, 10., 0., 0., 
  414.384, 0., 0.337, 7.863, 0., 0., 0.35, "", "", "", "", "", "", "", "", 
  "", "", "", "", "", "", "", "", "", "", "", "", "", "", "", "", "", "", 
  16.67, 1.271767*^6, 622.962, 37.4, 10.945, 5.884, 20292.745, 0.5, 224.644, 
  22.02, 3.2, 40.7, "", 3.4, 74.99, 0.804}, {"MUS", "Africa", "Mauritius", 
  "2020-12-25", 527., 0., 0.429, 10., 0., 0., 414.384, 0., 0.337, 7.863, 0., 
  0., 0.32, "", "", "", "", "", "", "", "", "", "", "", "", "", "", "", "", 
  "", "", "", "", "", "", "", "", "", "", 16.67, 1.271767*^6, 622.962, 37.4, 
  10.945, 5.884, 20292.745, 0.5, 224.644, 22.02, 3.2, 40.7, "", 3.4, 74.99, 
  0.804}, {"MUS", "Africa", "Mauritius", "2020-12-26", 527., 0., 0.429, 10., 
  0., 0., 414.384, 0., 0.337, 7.863, 0., 0., 0.29, "", "", "", "", "", "", 
  "", "", "", "", "", "", "", "", "", "", "", "", "", "", "", "", "", "", "", 
  "", 16.67, 1.271767*^6, 622.962, 37.4, 10.945, 5.884, 20292.745, 0.5, 
  224.644, 22.02, 3.2, 40.7, "", 3.4, 74.99, 0.804}, 
 {"MUS", "Africa", "Mauritius", "2020-12-27", 527., 0., 0.429, 10., 0., 0., 
  414.384, 0., 0.337, 7.863, 0., 0., 0.27, "", "", "", "", "", "", "", "", 
  "", "", "", "", "", "", "", "", "", "", "", "", "", "", "", "", "", "", 
  16.67, 1.271767*^6, 622.962, 37.4, 10.945, 5.884, 20292.745, 0.5, 224.644, 
  22.02, 3.2, 40.7, "", 3.4, 74.99, 0.804}, {"MUS", "Africa", "Mauritius", 
  "2020-12-28", 527., 0., 0.429, 10., 0., 0., 414.384, 0., 0.337, 7.863, 0., 
  0., 0.24, "", "", "", "", "", "", "", "", "", "", "", "", "", "", "", "", 
  "", "", "", "", "", "", "", "", "", "", 16.67, 1.271767*^6, 622.962, 37.4, 
  10.945, 5.884, 20292.745, 0.5, 224.644, 22.02, 3.2, 40.7, "", 3.4, 74.99, 
  0.804}, {"MUS", "Africa", "Mauritius", "2020-12-29", 527., 0., 0.143, 10., 
  0., 0., 414.384, 0., 0.112, 7.863, 0., 0., 0.22, "", "", "", "", "", "", 
  "", "", "", "", "", "", "", "", "", "", "", "", "", "", "", "", "", "", "", 
  "", 16.67, 1.271767*^6, 622.962, 37.4, 10.945, 5.884, 20292.745, 0.5, 
  224.644, 22.02, 3.2, 40.7, "", 3.4, 74.99, 0.804}, 
 {"MUS", "Africa", "Mauritius", "2020-12-30", 527., 0., 0., 10., 0., 0., 
  414.384, 0., 0., 7.863, 0., 0., 0.21, "", "", "", "", "", "", "", "", "", 
  "", "", "", "", "", "", "", "", "", "", "", "", "", "", "", "", "", 16.67, 
  1.271767*^6, 622.962, 37.4, 10.945, 5.884, 20292.745, 0.5, 224.644, 22.02, 
  3.2, 40.7, "", 3.4, 74.99, 0.804}, {"MUS", "Africa", "Mauritius", 
  "2020-12-31", 527., 0., 0., 10., 0., 0., 414.384, 0., 0., 7.863, 0., 0., 
  0.2, "", "", "", "", "", "", "", "", "", "", "", "", "", "", "", "", "", 
  "", "", "", "", "", "", "", "", "", 16.67, 1.271767*^6, 622.962, 37.4, 
  10.945, 5.884, 20292.745, 0.5, 224.644, 22.02, 3.2, 40.7, "", 3.4, 74.99, 
  0.804}, {"MUS", "Africa", "Mauritius", "2021-01-01", 527., 0., 0., 10., 0., 
  0., 414.384, 0., 0., 7.863, 0., 0., 0.19, "", "", "", "", "", "", "", "", 
  "", "", "", "", "", "", "", "", "", "", "", "", "", "", "", "", "", "", 
  16.67, 1.271767*^6, 622.962, 37.4, 10.945, 5.884, 20292.745, 0.5, 224.644, 
  22.02, 3.2, 40.7, "", 3.4, 74.99, 0.804}, {"MUS", "Africa", "Mauritius", 
  "2021-01-02", 527., 0., 0., 10., 0., 0., 414.384, 0., 0., 7.863, 0., 0., 
  0.19, "", "", "", "", "", "", "", "", "", "", "", "", "", "", "", "", "", 
  "", "", "", "", "", "", "", "", "", 16.67, 1.271767*^6, 622.962, 37.4, 
  10.945, 5.884, 20292.745, 0.5, 224.644, 22.02, 3.2, 40.7, "", 3.4, 74.99, 
  0.804}, {"MUS", "Africa", "Mauritius", "2021-01-03", 527., 0., 0., 10., 0., 
  0., 414.384, 0., 0., 7.863, 0., 0., 0.18, "", "", "", "", "", "", "", "", 
  "", "", "", "", "", "", "", "", "", "", "", "", "", "", "", "", "", "", 
  16.67, 1.271767*^6, 622.962, 37.4, 10.945, 5.884, 20292.745, 0.5, 224.644, 
  22.02, 3.2, 40.7, "", 3.4, 74.99, 0.804}, {"MUS", "Africa", "Mauritius", 
  "2021-01-04", 531., 4., 0.571, 10., 0., 0., 417.529, 3.145, 0.449, 7.863, 
  0., 0., 0.17, "", "", "", "", "", "", "", "", "", "", "", "", "", "", "", 
  "", "", "", "", "", "", "", "", "", "", "", 16.67, 1.271767*^6, 622.962, 
  37.4, 10.945, 5.884, 20292.745, 0.5, 224.644, 22.02, 3.2, 40.7, "", 3.4, 
  74.99, 0.804}, {"MUS", "Africa", "Mauritius", "2021-01-05", 531., 0., 
  0.571, 10., 0., 0., 417.529, 0., 0.449, 7.863, 0., 0., 0.17, "", "", "", 
  "", "", "", "", "", "", "", "", "", "", "", "", "", "", "", "", "", "", "", 
  "", "", "", "", 19.44, 1.271767*^6, 622.962, 37.4, 10.945, 5.884, 
  20292.745, 0.5, 224.644, 22.02, 3.2, 40.7, "", 3.4, 74.99, 0.804}, 
 {"MUS", "Africa", "Mauritius", "2021-01-06", 539., 8., 1.714, 10., 0., 0., 
  423.82, 6.29, 1.348, 7.863, 0., 0., 0.17, "", "", "", "", "", "", "", "", 
  "", "", "", "", "", "", "", "", "", "", "", "", "", "", "", "", "", "", 
  19.44, 1.271767*^6, 622.962, 37.4, 10.945, 5.884, 20292.745, 0.5, 224.644, 
  22.02, 3.2, 40.7, "", 3.4, 74.99, 0.804}, {"MUS", "Africa", "Mauritius", 
  "2021-01-07", 539., 0., 1.714, 10., 0., 0., 423.82, 0., 1.348, 7.863, 0., 
  0., 0.17, "", "", "", "", "", "", "", "", "", "", "", "", "", "", "", "", 
  "", "", "", "", "", "", "", "", "", "", 19.44, 1.271767*^6, 622.962, 37.4, 
  10.945, 5.884, 20292.745, 0.5, 224.644, 22.02, 3.2, 40.7, "", 3.4, 74.99, 
  0.804}, {"MUS", "Africa", "Mauritius", "2021-01-08", 539., 0., 1.714, 10., 
  0., 0., 423.82, 0., 1.348, 7.863, 0., 0., 0.17, "", "", "", "", "", "", "", 
  "", "", "", "", "", "", "", "", "", "", "", "", "", "", "", "", "", "", "", 
  19.44, 1.271767*^6, 622.962, 37.4, 10.945, 5.884, 20292.745, 0.5, 224.644, 
  22.02, 3.2, 40.7, "", 3.4, 74.99, 0.804}, {"MUS", "Africa", "Mauritius", 
  "2021-01-09", 539., 0., 1.714, 10., 0., 0., 423.82, 0., 1.348, 7.863, 0., 
  0., 0.17, "", "", "", "", "", "", "", "", "", "", "", "", "", "", "", "", 
  "", "", "", "", "", "", "", "", "", "", 19.44, 1.271767*^6, 622.962, 37.4, 
  10.945, 5.884, 20292.745, 0.5, 224.644, 22.02, 3.2, 40.7, "", 3.4, 74.99, 
  0.804}, {"MUS", "Africa", "Mauritius", "2021-01-10", 539., 0., 1.714, 10., 
  0., 0., 423.82, 0., 1.348, 7.863, 0., 0., 0.17, "", "", "", "", "", "", "", 
  "", "", "", "", "", "", "", "", "", "", "", "", "", "", "", "", "", "", "", 
  19.44, 1.271767*^6, 622.962, 37.4, 10.945, 5.884, 20292.745, 0.5, 224.644, 
  22.02, 3.2, 40.7, "", 3.4, 74.99, 0.804}, {"MUS", "Africa", "Mauritius", 
  "2021-01-11", 545., 6., 2., 10., 0., 0., 428.538, 4.718, 1.573, 7.863, 0., 
  0., 0.17, "", "", "", "", "", "", "", "", "", "", "", "", "", "", "", "", 
  "", "", "", "", "", "", "", "", "", "", 19.44, 1.271767*^6, 622.962, 37.4, 
  10.945, 5.884, 20292.745, 0.5, 224.644, 22.02, 3.2, 40.7, "", 3.4, 74.99, 
  0.804}, {"MUS", "Africa", "Mauritius", "2021-01-12", 546., 1., 2.143, 10., 
  0., 0., 429.324, 0.786, 1.685, 7.863, 0., 0., 0.17, "", "", "", "", "", "", 
  "", "", "", "", "", "", "", "", "", "", "", "", "", "", "", "", "", "", "", 
  "", 19.44, 1.271767*^6, 622.962, 37.4, 10.945, 5.884, 20292.745, 0.5, 
  224.644, 22.02, 3.2, 40.7, "", 3.4, 74.99, 0.804}, 
 {"MUS", "Africa", "Mauritius", "2021-01-13", 547., 1., 1.143, 10., 0., 0., 
  430.11, 0.786, 0.899, 7.863, 0., 0., 0.17, "", "", "", "", "", "", "", "", 
  "", "", "", "", "", "", "", "", "", "", "", "", "", "", "", "", "", "", 
  19.44, 1.271767*^6, 622.962, 37.4, 10.945, 5.884, 20292.745, 0.5, 224.644, 
  22.02, 3.2, 40.7, "", 3.4, 74.99, 0.804}, {"MUS", "Africa", "Mauritius", 
  "2021-01-14", 547., 0., 1.143, 10., 0., 0., 430.11, 0., 0.899, 7.863, 0., 
  0., 0.16, "", "", "", "", "", "", "", "", "", "", "", "", "", "", "", "", 
  "", "", "", "", "", "", "", "", "", "", 19.44, 1.271767*^6, 622.962, 37.4, 
  10.945, 5.884, 20292.745, 0.5, 224.644, 22.02, 3.2, 40.7, "", 3.4, 74.99, 
  0.804}, {"MUS", "Africa", "Mauritius", "2021-01-15", 547., 0., 1.143, 10., 
  0., 0., 430.11, 0., 0.899, 7.863, 0., 0., 0.15, "", "", "", "", "", "", "", 
  "", "", "", "", "", "", "", "", "", "", "", "", "", "", "", "", "", "", "", 
  19.44, 1.271767*^6, 622.962, 37.4, 10.945, 5.884, 20292.745, 0.5, 224.644, 
  22.02, 3.2, 40.7, "", 3.4, 74.99, 0.804}, {"MUS", "Africa", "Mauritius", 
  "2021-01-16", 547., 0., 1.143, 10., 0., 0., 430.11, 0., 0.899, 7.863, 0., 
  0., 0.15, "", "", "", "", "", "", "", "", "", "", "", "", "", "", "", "", 
  "", "", "", "", "", "", "", "", "", "", 19.44, 1.271767*^6, 622.962, 37.4, 
  10.945, 5.884, 20292.745, 0.5, 224.644, 22.02, 3.2, 40.7, "", 3.4, 74.99, 
  0.804}, {"MUS", "Africa", "Mauritius", "2021-01-17", 547., 0., 1.143, 10., 
  0., 0., 430.11, 0., 0.899, 7.863, 0., 0., 0.14, "", "", "", "", "", "", "", 
  "", "", "", "", "", "", "", "", "", "", "", "", "", "", "", "", "", "", "", 
  19.44, 1.271767*^6, 622.962, 37.4, 10.945, 5.884, 20292.745, 0.5, 224.644, 
  22.02, 3.2, 40.7, "", 3.4, 74.99, 0.804}, {"MUS", "Africa", "Mauritius", 
  "2021-01-18", 556., 9., 1.571, 10., 0., 0., 437.187, 7.077, 1.236, 7.863, 
  0., 0., 0.13, "", "", "", "", "", "", "", "", "", "", "", "", "", "", "", 
  "", "", "", "", "", "", "", "", "", "", "", 19.44, 1.271767*^6, 622.962, 
  37.4, 10.945, 5.884, 20292.745, 0.5, 224.644, 22.02, 3.2, 40.7, "", 3.4, 
  74.99, 0.804}, {"MUS", "Africa", "Mauritius", "2021-01-19", 556., 0., 
  1.429, 10., 0., 0., 437.187, 0., 1.123, 7.863, 0., 0., 0.13, "", "", "", 
  "", "", "", "", "", "", "", "", "", "", "", "", "", "", "", "", "", "", "", 
  "", "", "", "", 19.44, 1.271767*^6, 622.962, 37.4, 10.945, 5.884, 
  20292.745, 0.5, 224.644, 22.02, 3.2, 40.7, "", 3.4, 74.99, 0.804}, 
 {"MUS", "Africa", "Mauritius", "2021-01-20", 556., 0., 1.286, 10., 0., 0., 
  437.187, 0., 1.011, 7.863, 0., 0., 0.12, "", "", "", "", "", "", "", "", 
  "", "", "", "", "", "", "", "", "", "", "", "", "", "", "", "", "", "", 
  19.44, 1.271767*^6, 622.962, 37.4, 10.945, 5.884, 20292.745, 0.5, 224.644, 
  22.02, 3.2, 40.7, "", 3.4, 74.99, 0.804}, {"MUS", "Africa", "Mauritius", 
  "2021-01-21", 556., 0., 1.286, 10., 0., 0., 437.187, 0., 1.011, 7.863, 0., 
  0., 0.13, "", "", "", "", "", "", "", "", "", "", "", "", "", "", "", "", 
  "", "", "", "", "", "", "", "", "", "", 19.44, 1.271767*^6, 622.962, 37.4, 
  10.945, 5.884, 20292.745, 0.5, 224.644, 22.02, 3.2, 40.7, "", 3.4, 74.99, 
  0.804}, {"MUS", "Africa", "Mauritius", "2021-01-22", 556., 0., 1.286, 10., 
  0., 0., 437.187, 0., 1.011, 7.863, 0., 0., 0.13, "", "", "", "", "", "", 
  "", "", "", "", "", "", "", "", "", "", "", "", "", "", "", "", "", "", "", 
  "", 19.44, 1.271767*^6, 622.962, 37.4, 10.945, 5.884, 20292.745, 0.5, 
  224.644, 22.02, 3.2, 40.7, "", 3.4, 74.99, 0.804}, 
 {"MUS", "Africa", "Mauritius", "2021-01-23", 556., 0., 1.286, 10., 0., 0., 
  437.187, 0., 1.011, 7.863, 0., 0., 0.13, "", "", "", "", "", "", "", "", 
  "", "", "", "", "", "", "", "", "", "", "", "", "", "", "", "", "", "", 
  19.44, 1.271767*^6, 622.962, 37.4, 10.945, 5.884, 20292.745, 0.5, 224.644, 
  22.02, 3.2, 40.7, "", 3.4, 74.99, 0.804}, {"MUS", "Africa", "Mauritius", 
  "2021-01-24", 556., 0., 1.286, 10., 0., 0., 437.187, 0., 1.011, 7.863, 0., 
  0., 0.13, "", "", "", "", "", "", "", "", "", "", "", "", "", "", "", "", 
  "", "", "", "", "", "", "", "", "", "", 19.44, 1.271767*^6, 622.962, 37.4, 
  10.945, 5.884, 20292.745, 0.5, 224.644, 22.02, 3.2, 40.7, "", 3.4, 74.99, 
  0.804}, {"MUS", "Africa", "Mauritius", "2021-01-25", 568., 12., 1.714, 10., 
  0., 0., 446.623, 9.436, 1.348, 7.863, 0., 0., 0.13, "", "", "", "", "", "", 
  "", "", "", "", "", "", "", "", "", "", "", 0., 0., "", "", "", 0., 0., "", 
  "", 19.44, 1.271767*^6, 622.962, 37.4, 10.945, 5.884, 20292.745, 0.5, 
  224.644, 22.02, 3.2, 40.7, "", 3.4, 74.99, 0.804}, 
 {"MUS", "Africa", "Mauritius", "2021-01-26", 568., 0., 1.714, 10., 0., 0., 
  446.623, 0., 1.348, 7.863, 0., 0., 0.13, "", "", "", "", "", "", "", "", 
  "", "", "", "", "", "", "", "", "", "", "", "", "", 30., "", "", "", 24., 
  19.44, 1.271767*^6, 622.962, 37.4, 10.945, 5.884, 20292.745, 0.5, 224.644, 
  22.02, 3.2, 40.7, "", 3.4, 74.99, 0.804}, {"MUS", "Africa", "Mauritius", 
  "2021-01-27", 569., 1., 1.857, 10., 0., 0., 447.409, 0.786, 1.46, 7.863, 
  0., 0., 0.14, "", "", "", "", "", "", "", "", "", "", "", "", "", "", "", 
  "", "", "", "", "", "", 30., "", "", "", 24., 19.44, 1.271767*^6, 622.962, 
  37.4, 10.945, 5.884, 20292.745, 0.5, 224.644, 22.02, 3.2, 40.7, "", 3.4, 
  74.99, 0.804}, {"MUS", "Africa", "Mauritius", "2021-01-28", 569., 0., 
  1.857, 10., 0., 0., 447.409, 0., 1.46, 7.863, 0., 0., 0.14, "", "", "", "", 
  "", "", "", "", "", "", "", "", "", "", "", "", "", "", "", "", "", 30., 
  "", "", "", 24., 19.44, 1.271767*^6, 622.962, 37.4, 10.945, 5.884, 
  20292.745, 0.5, 224.644, 22.02, 3.2, 40.7, "", 3.4, 74.99, 0.804}, 
 {"MUS", "Africa", "Mauritius", "2021-01-29", 569., 0., 1.857, 10., 0., 0., 
  447.409, 0., 1.46, 7.863, 0., 0., 0.14, "", "", "", "", "", "", "", "", "", 
  "", "", "", "", "", "", "", "", "", "", "", "", 30., "", "", "", 24., 
  19.44, 1.271767*^6, 622.962, 37.4, 10.945, 5.884, 20292.745, 0.5, 224.644, 
  22.02, 3.2, 40.7, "", 3.4, 74.99, 0.804}, {"MUS", "Africa", "Mauritius", 
  "2021-01-30", 569., 0., 1.857, 10., 0., 0., 447.409, 0., 1.46, 7.863, 0., 
  0., 0.15, "", "", "", "", "", "", "", "", "", "", "", "", "", "", "", "", 
  "", "", "", "", "", 30., "", "", "", 24., 19.44, 1.271767*^6, 622.962, 
  37.4, 10.945, 5.884, 20292.745, 0.5, 224.644, 22.02, 3.2, 40.7, "", 3.4, 
  74.99, 0.804}, {"MUS", "Africa", "Mauritius", "2021-01-31", 569., 0., 
  1.857, 10., 0., 0., 447.409, 0., 1.46, 7.863, 0., 0., 0.15, "", "", "", "", 
  "", "", "", "", "", "", "", "", "", "", "", "", "", "", "", "", "", 30., 
  "", "", "", 24., 19.44, 1.271767*^6, 622.962, 37.4, 10.945, 5.884, 
  20292.745, 0.5, 224.644, 22.02, 3.2, 40.7, "", 3.4, 74.99, 0.804}, 
 {"MUS", "Africa", "Mauritius", "2021-02-01", 582., 13., 2., 10., 0., 0., 
  457.631, 10.222, 1.573, 7.863, 0., 0., 0.16, "", "", "", "", "", "", "", 
  "", "", "", "", "", "", "", "", "", "", 207., 207., "", "", 30., 0.02, 
  0.02, "", 24., 19.44, 1.271767*^6, 622.962, 37.4, 10.945, 5.884, 20292.745, 
  0.5, 224.644, 22.02, 3.2, 40.7, "", 3.4, 74.99, 0.804}, 
 {"MUS", "Africa", "Mauritius", "2021-02-02", 583., 1., 2.143, 10., 0., 0., 
  458.417, 0.786, 1.685, 7.863, 0., 0., 0.16, "", "", "", "", "", "", "", "", 
  "", "", "", "", "", "", "", "", "", "", "", "", "", 58., "", "", "", 46., 
  19.44, 1.271767*^6, 622.962, 37.4, 10.945, 5.884, 20292.745, 0.5, 224.644, 
  22.02, 3.2, 40.7, "", 3.4, 74.99, 0.804}, {"MUS", "Africa", "Mauritius", 
  "2021-02-03", 584., 1., 2.143, 10., 0., 0., 459.204, 0.786, 1.685, 7.863, 
  0., 0., 0.17, "", "", "", "", "", "", "", "", "", "", "", "", "", "", "", 
  "", "", "", "", "", "", 86., "", "", "", 68., 19.44, 1.271767*^6, 622.962, 
  37.4, 10.945, 5.884, 20292.745, 0.5, 224.644, 22.02, 3.2, 40.7, "", 3.4, 
  74.99, 0.804}, {"MUS", "Africa", "Mauritius", "2021-02-04", 584., 0., 
  2.143, 10., 0., 0., 459.204, 0., 1.685, 7.863, 0., 0., 0.17, "", "", "", 
  "", "", "", "", "", "", "", "", "", "", "", "", "", "", "", "", "", "", 
  114., "", "", "", 90., 19.44, 1.271767*^6, 622.962, 37.4, 10.945, 5.884, 
  20292.745, 0.5, 224.644, 22.02, 3.2, 40.7, "", 3.4, 74.99, 0.804}, 
 {"MUS", "Africa", "Mauritius", "2021-02-05", 584., 0., 2.143, 10., 0., 0., 
  459.204, 0., 1.685, 7.863, 0., 0., 0.17, "", "", "", "", "", "", "", "", 
  "", "", "", "", "", "", "", "", "", "", "", "", "", 143., "", "", "", 112., 
  19.44, 1.271767*^6, 622.962, 37.4, 10.945, 5.884, 20292.745, 0.5, 224.644, 
  22.02, 3.2, 40.7, "", 3.4, 74.99, 0.804}, {"MUS", "Africa", "Mauritius", 
  "2021-02-06", 584., 0., 2.143, 10., 0., 0., 459.204, 0., 1.685, 7.863, 0., 
  0., 0.18, "", "", "", "", "", "", "", "", "", "", "", "", "", "", "", "", 
  "", "", "", "", "", 171., "", "", "", 134., 19.44, 1.271767*^6, 622.962, 
  37.4, 10.945, 5.884, 20292.745, 0.5, 224.644, 22.02, 3.2, 40.7, "", 3.4, 
  74.99, 0.804}, {"MUS", "Africa", "Mauritius", "2021-02-07", 584., 0., 
  2.143, 10., 0., 0., 459.204, 0., 1.685, 7.863, 0., 0., 0.18, "", "", "", 
  "", "", "", "", "", "", "", "", "", "", "", "", "", "", "", "", "", "", 
  199., "", "", "", 156., 19.44, 1.271767*^6, 622.962, 37.4, 10.945, 5.884, 
  20292.745, 0.5, 224.644, 22.02, 3.2, 40.7, "", 3.4, 74.99, 0.804}, 
 {"MUS", "Africa", "Mauritius", "2021-02-08", 593., 9., 1.571, 10., 0., 0., 
  466.28, 7.077, 1.236, 7.863, 0., 0., 0.19, "", "", "", "", "", "", "", "", 
  "", "", "", "", "", "", "", "", "", "", "", "", "", 227., "", "", "", 178., 
  19.44, 1.271767*^6, 622.962, 37.4, 10.945, 5.884, 20292.745, 0.5, 224.644, 
  22.02, 3.2, 40.7, "", 3.4, 74.99, 0.804}, {"MUS", "Africa", "Mauritius", 
  "2021-02-09", 594., 1., 1.571, 10., 0., 0., 467.067, 0.786, 1.236, 7.863, 
  0., 0., 0.2, "", "", "", "", "", "", "", "", "", "", "", "", "", "", "", 
  "", "", "", "", "", "", 227., "", "", "", 178., 19.44, 1.271767*^6, 
  622.962, 37.4, 10.945, 5.884, 20292.745, 0.5, 224.644, 22.02, 3.2, 40.7, 
  "", 3.4, 74.99, 0.804}, {"MUS", "Africa", "Mauritius", "2021-02-10", 595., 
  1., 1.571, 10., 0., 0., 467.853, 0.786, 1.236, 7.863, 0., 0., 0.21, "", "", 
  "", "", "", "", "", "", "", "", "", "", "", "", "", "", "", "", "", "", "", 
  227., "", "", "", 178., 19.44, 1.271767*^6, 622.962, 37.4, 10.945, 5.884, 
  20292.745, 0.5, 224.644, 22.02, 3.2, 40.7, "", 3.4, 74.99, 0.804}, 
 {"MUS", "Africa", "Mauritius", "2021-02-11", 595., 0., 1.571, 10., 0., 0., 
  467.853, 0., 1.236, 7.863, 0., 0., 0.21, "", "", "", "", "", "", "", "", 
  "", "", "", "", "", "", "", "", "", "", "", "", "", 227., "", "", "", 178., 
  19.44, 1.271767*^6, 622.962, 37.4, 10.945, 5.884, 20292.745, 0.5, 224.644, 
  22.02, 3.2, 40.7, "", 3.4, 74.99, 0.804}, {"MUS", "Africa", "Mauritius", 
  "2021-02-12", 595., 0., 1.571, 10., 0., 0., 467.853, 0., 1.236, 7.863, 0., 
  0., 0.21, "", "", "", "", "", "", "", "", "", "", "", "", "", "", "", "", 
  "", "", "", "", "", 227., "", "", "", 178., 19.44, 1.271767*^6, 622.962, 
  37.4, 10.945, 5.884, 20292.745, 0.5, 224.644, 22.02, 3.2, 40.7, "", 3.4, 
  74.99, 0.804}, {"MUS", "Africa", "Mauritius", "2021-02-13", 595., 0., 
  1.571, 10., 0., 0., 467.853, 0., 1.236, 7.863, 0., 0., 0.22, "", "", "", 
  "", "", "", "", "", "", "", "", "", "", "", "", "", "", "", "", "", "", 
  227., "", "", "", 178., 19.44, 1.271767*^6, 622.962, 37.4, 10.945, 5.884, 
  20292.745, 0.5, 224.644, 22.02, 3.2, 40.7, "", 3.4, 74.99, 0.804}, 
 {"MUS", "Africa", "Mauritius", "2021-02-14", 595., 0., 1.571, 10., 0., 0., 
  467.853, 0., 1.236, 7.863, 0., 0., 0.23, "", "", "", "", "", "", "", "", 
  "", "", "", "", "", "", "", "", "", "", "", "", "", 227., "", "", "", 178., 
  19.44, 1.271767*^6, 622.962, 37.4, 10.945, 5.884, 20292.745, 0.5, 224.644, 
  22.02, 3.2, 40.7, "", 3.4, 74.99, 0.804}, {"MUS", "Africa", "Mauritius", 
  "2021-02-15", 601., 6., 1.143, 10., 0., 0., 472.571, 4.718, 0.899, 7.863, 
  0., 0., 0.24, "", "", "", "", "", "", "", "", "", "", "", "", "", "", "", 
  "", "", "", "", "", "", 227., "", "", "", 178., 19.44, 1.271767*^6, 
  622.962, 37.4, 10.945, 5.884, 20292.745, 0.5, 224.644, 22.02, 3.2, 40.7, 
  "", 3.4, 74.99, 0.804}, {"MUS", "Africa", "Mauritius", "2021-02-16", 603., 
  2., 1.286, 10., 0., 0., 474.143, 1.573, 1.011, 7.863, 0., 0., 0.26, "", "", 
  "", "", "", "", "", "", "", "", "", "", "", "", "", "", "", "", "", "", "", 
  227., "", "", "", 178., 19.44, 1.271767*^6, 622.962, 37.4, 10.945, 5.884, 
  20292.745, 0.5, 224.644, 22.02, 3.2, 40.7, "", 3.4, 74.99, 0.804}, 
 {"MUS", "Africa", "Mauritius", "2021-02-17", 603., 0., 1.143, 10., 0., 0., 
  474.143, 0., 0.899, 7.863, 0., 0., 0.26, "", "", "", "", "", "", "", "", 
  "", "", "", "", "", "", "", "", "", 3843., 3843., "", "", 227., 0.3, 0.3, 
  "", 178., 19.44, 1.271767*^6, 622.962, 37.4, 10.945, 5.884, 20292.745, 0.5, 
  224.644, 22.02, 3.2, 40.7, "", 3.4, 74.99, 0.804}, 
 {"MUS", "Africa", "Mauritius", "2021-02-18", 603., 0., 1.143, 10., 0., 0., 
  474.143, 0., 0.899, 7.863, 0., 0., 0.27, "", "", "", "", "", "", "", "", 
  "", "", "", "", "", "", "", "", "", "", "", "", "", 658., "", "", "", 517., 
  19.44, 1.271767*^6, 622.962, 37.4, 10.945, 5.884, 20292.745, 0.5, 224.644, 
  22.02, 3.2, 40.7, "", 3.4, 74.99, 0.804}, {"MUS", "Africa", "Mauritius", 
  "2021-02-19", 603., 0., 1.143, 10., 0., 0., 474.143, 0., 0.899, 7.863, 0., 
  0., 0.27, "", "", "", "", "", "", "", "", "", "", "", "", "", "", "", "", 
  "", "", "", "", "", 1089., "", "", "", 856., 19.44, 1.271767*^6, 622.962, 
  37.4, 10.945, 5.884, 20292.745, 0.5, 224.644, 22.02, 3.2, 40.7, "", 3.4, 
  74.99, 0.804}, {"MUS", "Africa", "Mauritius", "2021-02-20", 603., 0., 
  1.143, 10., 0., 0., 474.143, 0., 0.899, 7.863, 0., 0., 0.29, "", "", "", 
  "", "", "", "", "", "", "", "", "", "", "", "", "", "", "", "", "", "", 
  1519., "", "", "", 1194., 19.44, 1.271767*^6, 622.962, 37.4, 10.945, 5.884, 
  20292.745, 0.5, 224.644, 22.02, 3.2, 40.7, "", 3.4, 74.99, 0.804}, 
 {"MUS", "Africa", "Mauritius", "2021-02-21", 603., 0., 1.143, 10., 0., 0., 
  474.143, 0., 0.899, 7.863, 0., 0., 0.3, "", "", "", "", "", "", "", "", "", 
  "", "", "", "", "", "", "", "", "", "", "", "", 1950., "", "", "", 1533., 
  19.44, 1.271767*^6, 622.962, 37.4, 10.945, 5.884, 20292.745, 0.5, 224.644, 
  22.02, 3.2, 40.7, "", 3.4, 74.99, 0.804}, {"MUS", "Africa", "Mauritius", 
  "2021-02-22", 603., 0., 0.286, 10., 0., 0., 474.143, 0., 0.225, 7.863, 0., 
  0., 0.32, "", "", "", "", "", "", "", "", "", "", "", "", "", "", "", "", 
  "", "", "", "", "", 2381., "", "", "", 1872., 19.44, 1.271767*^6, 622.962, 
  37.4, 10.945, 5.884, 20292.745, 0.5, 224.644, 22.02, 3.2, 40.7, "", 3.4, 
  74.99, 0.804}, {"MUS", "Africa", "Mauritius", "2021-02-23", 610., 7., 1., 
  10., 0., 0., 479.648, 5.504, 0.786, 7.863, 0., 0., 0.34, "", "", "", "", 
  "", "", "", "", "", "", "", "", "", "", "", "", "", "", "", "", "", 2812., 
  "", "", "", 2211., 19.44, 1.271767*^6, 622.962, 37.4, 10.945, 5.884, 
  20292.745, 0.5, 224.644, 22.02, 3.2, 40.7, "", 3.4, 74.99, 0.804}, 
 {"MUS", "Africa", "Mauritius", "2021-02-24", 610., 0., 1., 10., 0., 0., 
  479.648, 0., 0.786, 7.863, 0., 0., 0.37, "", "", "", "", "", "", "", "", 
  "", "", "", "", "", "", "", "", "", "", "", "", "", 3242., "", "", "", 
  2549., 19.44, 1.271767*^6, 622.962, 37.4, 10.945, 5.884, 20292.745, 0.5, 
  224.644, 22.02, 3.2, 40.7, "", 3.4, 74.99, 0.804}, 
 {"MUS", "Africa", "Mauritius", "2021-02-25", 610., 0., 1., 10., 0., 0., 
  479.648, 0., 0.786, 7.863, 0., 0., 0.39, "", "", "", "", "", "", "", "", 
  "", "", "", "", "", "", "", "", "", "", "", "", "", 3242., "", "", "", 
  2549., 19.44, 1.271767*^6, 622.962, 37.4, 10.945, 5.884, 20292.745, 0.5, 
  224.644, 22.02, 3.2, 40.7, "", 3.4, 74.99, 0.804}, 
 {"MUS", "Africa", "Mauritius", "2021-02-26", 610., 0., 1., 10., 0., 0., 
  479.648, 0., 0.786, 7.863, 0., 0., 0.42, "", "", "", "", "", "", "", "", 
  "", "", "", "", "", "", "", "", "", "", "", "", "", 3242., "", "", "", 
  2549., 19.44, 1.271767*^6, 622.962, 37.4, 10.945, 5.884, 20292.745, 0.5, 
  224.644, 22.02, 3.2, 40.7, "", 3.4, 74.99, 0.804}, 
 {"MUS", "Africa", "Mauritius", "2021-02-27", 610., 0., 1., 10., 0., 0., 
  479.648, 0., 0.786, 7.863, 0., 0., 0.46, "", "", "", "", "", "", "", "", 
  "", "", "", "", "", "", "", "", "", "", "", "", "", 3242., "", "", "", 
  2549., 19.44, 1.271767*^6, 622.962, 37.4, 10.945, 5.884, 20292.745, 0.5, 
  224.644, 22.02, 3.2, 40.7, "", 3.4, 74.99, 0.804}, 
 {"MUS", "Africa", "Mauritius", "2021-02-28", 610., 0., 1., 10., 0., 0., 
  479.648, 0., 0.786, 7.863, 0., 0., 0.51, "", "", "", "", "", "", "", "", 
  "", "", "", "", "", "", "", "", "", "", "", "", "", 3242., "", "", "", 
  2549., 19.44, 1.271767*^6, 622.962, 37.4, 10.945, 5.884, 20292.745, 0.5, 
  224.644, 22.02, 3.2, 40.7, "", 3.4, 74.99, 0.804}, 
 {"MUS", "Africa", "Mauritius", "2021-03-01", 619., 9., 2.286, 10., 0., 0., 
  486.724, 7.077, 1.797, 7.863, 0., 0., 0.56, "", "", "", "", "", "", "", "", 
  "", "", "", "", "", "", "", "", "", "", "", "", "", 3242., "", "", "", 
  2549., 19.44, 1.271767*^6, 622.962, 37.4, 10.945, 5.884, 20292.745, 0.5, 
  224.644, 22.02, 3.2, 40.7, "", 3.4, 74.99, 0.804}, 
 {"MUS", "Africa", "Mauritius", "2021-03-02", 619., 0., 1.286, 10., 0., 0., 
  486.724, 0., 1.011, 7.863, 0., 0., 0.61, "", "", "", "", "", "", "", "", 
  "", "", "", "", "", "", "", "", "", "", "", "", "", 3242., "", "", "", 
  2549., 16.67, 1.271767*^6, 622.962, 37.4, 10.945, 5.884, 20292.745, 0.5, 
  224.644, 22.02, 3.2, 40.7, "", 3.4, 74.99, 0.804}, 
 {"MUS", "Africa", "Mauritius", "2021-03-03", 619., 0., 1.286, 10., 0., 0., 
  486.724, 0., 1.011, 7.863, 0., 0., 0.67, "", "", "", "", "", "", "", "", 
  "", "", "", "", "", "", "", "", "", "", "", "", "", 3242., "", "", "", 
  2549., 16.67, 1.271767*^6, 622.962, 37.4, 10.945, 5.884, 20292.745, 0.5, 
  224.644, 22.02, 3.2, 40.7, "", 3.4, 74.99, 0.804}, 
 {"MUS", "Africa", "Mauritius", "2021-03-04", 620., 1., 1.429, 10., 0., 0., 
  487.511, 0.786, 1.123, 7.863, 0., 0., 0.74, "", "", "", "", "", "", "", "", 
  "", "", "", "", "", "", "", "", "", "", "", "", "", 3242., "", "", "", 
  2549., 16.67, 1.271767*^6, 622.962, 37.4, 10.945, 5.884, 20292.745, 0.5, 
  224.644, 22.02, 3.2, 40.7, "", 3.4, 74.99, 0.804}, 
 {"MUS", "Africa", "Mauritius", "2021-03-05", 625., 5., 2.143, 10., 0., 0., 
  491.442, 3.932, 1.685, 7.863, 0., 0., 0.81, "", "", "", "", "", "", "", "", 
  "", "", "", "", "", "", "", "", "", "", "", "", "", 3242., "", "", "", 
  2549., 16.67, 1.271767*^6, 622.962, 37.4, 10.945, 5.884, 20292.745, 0.5, 
  224.644, 22.02, 3.2, 40.7, "", 3.4, 74.99, 0.804}, 
 {"MUS", "Africa", "Mauritius", "2021-03-06", 639., 14., 4.143, 10., 0., 0., 
  502.451, 11.008, 3.258, 7.863, 0., 0., 0.85, "", "", "", "", "", "", "", 
  "", "", "", "", "", "", "", "", "", "", "", "", "", "", 3242., "", "", "", 
  2549., 16.67, 1.271767*^6, 622.962, 37.4, 10.945, 5.884, 20292.745, 0.5, 
  224.644, 22.02, 3.2, 40.7, "", 3.4, 74.99, 0.804}, 
 {"MUS", "Africa", "Mauritius", "2021-03-07", 641., 2., 4.429, 10., 0., 0., 
  504.023, 1.573, 3.482, 7.863, 0., 0., 0.89, "", "", "", "", "", "", "", "", 
  "", "", "", "", "", "", "", "", "", "", "", "", "", 3242., "", "", "", 
  2549., 16.67, 1.271767*^6, 622.962, 37.4, 10.945, 5.884, 20292.745, 0.5, 
  224.644, 22.02, 3.2, 40.7, "", 3.4, 74.99, 0.804}, 
 {"MUS", "Africa", "Mauritius", "2021-03-08", 641., 0., 3.143, 10., 0., 0., 
  504.023, 0., 2.471, 7.863, 0., 0., 0.93, "", "", "", "", "", "", "", "", 
  "", "", "", "", "", "", "", "", "", "", "", "", "", 3242., "", "", "", 
  2549., 23.15, 1.271767*^6, 622.962, 37.4, 10.945, 5.884, 20292.745, 0.5, 
  224.644, 22.02, 3.2, 40.7, "", 3.4, 74.99, 0.804}, 
 {"MUS", "Africa", "Mauritius", "2021-03-09", 641., 0., 3.143, 10., 0., 0., 
  504.023, 0., 2.471, 7.863, 0., 0., 0.99, "", "", "", "", "", "", "", "", 
  "", "", "", "", "", "", "", "", "", "", "", "", "", 3242., "", "", "", 
  2549., 23.15, 1.271767*^6, 622.962, 37.4, 10.945, 5.884, 20292.745, 0.5, 
  224.644, 22.02, 3.2, 40.7, "", 3.4, 74.99, 0.804}, 
 {"MUS", "Africa", "Mauritius", "2021-03-10", 641., 0., 3.143, 10., 0., 0., 
  504.023, 0., 2.471, 7.863, 0., 0., 1.06, "", "", "", "", "", "", "", "", 
  "", "", "", "", "", "", "", "", "", "", "", "", "", 3242., "", "", "", 
  2549., 87.04, 1.271767*^6, 622.962, 37.4, 10.945, 5.884, 20292.745, 0.5, 
  224.644, 22.02, 3.2, 40.7, "", 3.4, 74.99, 0.804}, 
 {"MUS", "Africa", "Mauritius", "2021-03-11", 664., 23., 6.286, 10., 0., 0., 
  522.108, 18.085, 4.943, 7.863, 0., 0., 1.15, "", "", "", "", "", "", "", 
  "", "", "", "", "", "", "", "", "", "", "", "", "", "", 3242., "", "", "", 
  2549., 87.04, 1.271767*^6, 622.962, 37.4, 10.945, 5.884, 20292.745, 0.5, 
  224.644, 22.02, 3.2, 40.7, "", 3.4, 74.99, 0.804}, 
 {"MUS", "Africa", "Mauritius", "2021-03-12", 711., 47., 12.286, 10., 0., 0., 
  559.065, 36.956, 9.66, 7.863, 0., 0., 1.24, "", "", "", "", "", "", "", "", 
  "", "", "", "", "", "", "", "", "", "", "", "", "", 3242., "", "", "", 
  2549., 87.04, 1.271767*^6, 622.962, 37.4, 10.945, 5.884, 20292.745, 0.5, 
  224.644, 22.02, 3.2, 40.7, "", 3.4, 74.99, 0.804}, 
 {"MUS", "Africa", "Mauritius", "2021-03-13", 739., 28., 14.286, 10., 0., 0., 
  581.081, 22.017, 11.233, 7.863, 0., 0., 1.23, "", "", "", "", "", "", "", 
  "", "", "", "", "", "", "", "", "", "", "", "", "", "", 3242., "", "", "", 
  2549., 87.04, 1.271767*^6, 622.962, 37.4, 10.945, 5.884, 20292.745, 0.5, 
  224.644, 22.02, 3.2, 40.7, "", 3.4, 74.99, 0.804}, 
 {"MUS", "Africa", "Mauritius", "2021-03-14", 742., 3., 14.429, 10., 0., 0., 
  583.44, 2.359, 11.345, 7.863, 0., 0., 1.2, "", "", "", "", "", "", "", "", 
  "", "", "", "", "", "", "", "", "", "", "", "", "", 3242., "", "", "", 
  2549., 87.04, 1.271767*^6, 622.962, 37.4, 10.945, 5.884, 20292.745, 0.5, 
  224.644, 22.02, 3.2, 40.7, "", 3.4, 74.99, 0.804}, 
 {"MUS", "Africa", "Mauritius", "2021-03-15", 747., 5., 15.143, 10., 0., 0., 
  587.372, 3.932, 11.907, 7.863, 0., 0., 1.18, "", "", "", "", "", "", "", 
  "", "", "", "", "", "", "", "", "", "", "", "", "", "", 3242., "", "", "", 
  2549., 87.04, 1.271767*^6, 622.962, 37.4, 10.945, 5.884, 20292.745, 0.5, 
  224.644, 22.02, 3.2, 40.7, "", 3.4, 74.99, 0.804}, 
 {"MUS", "Africa", "Mauritius", "2021-03-16", 758., 11., 16.714, 10., 0., 0., 
  596.021, 8.649, 13.143, 7.863, 0., 0., 1.16, "", "", "", "", "", "", "", 
  "", "", "", "", "", "", "", "", "", "", "", "", "", "", 3242., "", "", "", 
  2549., 93.52, 1.271767*^6, 622.962, 37.4, 10.945, 5.884, 20292.745, 0.5, 
  224.644, 22.02, 3.2, 40.7, "", 3.4, 74.99, 0.804}, 
 {"MUS", "Africa", "Mauritius", "2021-03-17", 762., 4., 17.286, 10., 0., 0., 
  599.166, 3.145, 13.592, 7.863, 0., 0., 1.16, "", "", "", "", "", "", "", 
  "", "", "", "", "", "", "", "", "", "", "", "", "", "", 3242., "", "", "", 
  2549., 93.52, 1.271767*^6, 622.962, 37.4, 10.945, 5.884, 20292.745, 0.5, 
  224.644, 22.02, 3.2, 40.7, "", 3.4, 74.99, 0.804}, 
 {"MUS", "Africa", "Mauritius", "2021-03-18", 768., 6., 14.857, 10., 0., 0., 
  603.884, 4.718, 11.682, 7.863, 0., 0., 1.17, "", "", "", "", "", "", "", 
  "", "", "", "", "", "", "", "", "", "", "", "", "", "", 3242., "", "", "", 
  2549., 93.52, 1.271767*^6, 622.962, 37.4, 10.945, 5.884, 20292.745, 0.5, 
  224.644, 22.02, 3.2, 40.7, "", 3.4, 74.99, 0.804}, 
 {"MUS", "Africa", "Mauritius", "2021-03-19", 793., 25., 11.714, 10., 0., 0., 
  623.542, 19.658, 9.211, 7.863, 0., 0., 1.17, "", "", "", "", "", "", "", 
  "", "", "", "", "", "", "", "", "", "", "", "", "", "", 3242., "", "", "", 
  2549., 93.52, 1.271767*^6, 622.962, 37.4, 10.945, 5.884, 20292.745, 0.5, 
  224.644, 22.02, 3.2, 40.7, "", 3.4, 74.99, 0.804}, 
 {"MUS", "Africa", "Mauritius", "2021-03-20", 796., 3., 8.143, 10., 0., 0., 
  625.901, 2.359, 6.403, 7.863, 0., 0., 1.17, "", "", "", "", "", "", "", "", 
  "", "", "", "", "", "", "", "", "", "", "", "", "", 3242., "", "", "", 
  2549., 93.52, 1.271767*^6, 622.962, 37.4, 10.945, 5.884, 20292.745, 0.5, 
  224.644, 22.02, 3.2, 40.7, "", 3.4, 74.99, 0.804}, 
 {"MUS", "Africa", "Mauritius", "2021-03-21", 805., 9., 9., 10., 0., 0., 
  632.978, 7.077, 7.077, 7.863, 0., 0., 1.18, "", "", "", "", "", "", "", "", 
  "", "", "", "", "", "", "", "", "", "", "", "", "", 3242., "", "", "", 
  2549., 93.52, 1.271767*^6, 622.962, 37.4, 10.945, 5.884, 20292.745, 0.5, 
  224.644, 22.02, 3.2, 40.7, "", 3.4, 74.99, 0.804}, 
 {"MUS", "Africa", "Mauritius", "2021-03-22", 809., 4., 8.857, 10., 0., 0., 
  636.123, 3.145, 6.964, 7.863, 0., 0., 1.19, "", "", "", "", "", "", "", "", 
  "", "", "", "", "", "", "", "", "", "", "", "", "", 3242., "", "", "", 
  2549., 93.52, 1.271767*^6, 622.962, 37.4, 10.945, 5.884, 20292.745, 0.5, 
  224.644, 22.02, 3.2, 40.7, "", 3.4, 74.99, 0.804}, 
 {"MUS", "Africa", "Mauritius", "2021-03-23", 826., 17., 9.714, 10., 0., 0., 
  649.49, 13.367, 7.638, 7.863, 0., 0., 1.22, "", "", "", "", "", "", "", "", 
  "", "", "", "", "", "", "", "", "", "", "", "", "", 3242., "", "", "", 
  2549., 97.22, 1.271767*^6, 622.962, 37.4, 10.945, 5.884, 20292.745, 0.5, 
  224.644, 22.02, 3.2, 40.7, "", 3.4, 74.99, 0.804}, 
 {"MUS", "Africa", "Mauritius", "2021-03-24", 850., 24., 12.571, 10., 0., 0., 
  668.361, 18.871, 9.885, 7.863, 0., 0., 1.23, "", "", "", "", "", "", "", 
  "", "", "", "", "", "", "", "", "", "", 117323., 117323., "", "", 3242., 
  9.23, 9.23, "", 2549., 97.22, 1.271767*^6, 622.962, 37.4, 10.945, 5.884, 
  20292.745, 0.5, 224.644, 22.02, 3.2, 40.7, "", 3.4, 74.99, 0.804}, 
 {"MUS", "Africa", "Mauritius", "2021-03-25", 853., 3., 12.143, 10., 0., 0., 
  670.72, 2.359, 9.548, 7.863, 0., 0., 1.24, "", "", "", "", "", "", "", "", 
  "", "", "", "", "", "", "", "", "", "", "", "", "", 3080., "", "", "", 
  2422., 97.22, 1.271767*^6, 622.962, 37.4, 10.945, 5.884, 20292.745, 0.5, 
  224.644, 22.02, 3.2, 40.7, "", 3.4, 74.99, 0.804}, 
 {"MUS", "Africa", "Mauritius", "2021-03-26", 871., 18., 11.143, 10., 0., 0., 
  684.874, 14.154, 8.762, 7.863, 0., 0., 1.25, "", "", "", "", "", "", "", 
  "", "", "", "", "", "", "", "", "", "", "", "", "", "", 2918., "", "", "", 
  2294., 97.22, 1.271767*^6, 622.962, 37.4, 10.945, 5.884, 20292.745, 0.5, 
  224.644, 22.02, 3.2, 40.7, "", 3.4, 74.99, 0.804}, 
 {"MUS", "Africa", "Mauritius", "2021-03-27", 871., 0., 10.714, 10., 0., 0., 
  684.874, 0., 8.425, 7.863, 0., 0., 1.27, "", "", "", "", "", "", "", "", 
  "", "", "", "", "", "", "", "", "", "", "", "", "", 2756., "", "", "", 
  2167., 97.22, 1.271767*^6, 622.962, 37.4, 10.945, 5.884, 20292.745, 0.5, 
  224.644, 22.02, 3.2, 40.7, "", 3.4, 74.99, 0.804}, 
 {"MUS", "Africa", "Mauritius", "2021-03-28", 933., 62., 18.286, 10., 0., 0., 
  733.625, 48.751, 14.378, 7.863, 0., 0., 1.29, "", "", "", "", "", "", "", 
  "", "", "", "", "", "", "", "", "", "", "", "", "", "", 2594., "", "", "", 
  2040., 97.22, 1.271767*^6, 622.962, 37.4, 10.945, 5.884, 20292.745, 0.5, 
  224.644, 22.02, 3.2, 40.7, "", 3.4, 74.99, 0.804}, 
 {"MUS", "Africa", "Mauritius", "2021-03-29", 958., 25., 21.286, 10., 0., 0., 
  753.283, 19.658, 16.737, 7.863, 0., 0., 1.26, "", "", "", "", "", "", "", 
  "", "", "", "", "", "", "", "", "", "", "", "", "", "", 2433., "", "", "", 
  1913., 97.22, 1.271767*^6, 622.962, 37.4, 10.945, 5.884, 20292.745, 0.5, 
  224.644, 22.02, 3.2, 40.7, "", 3.4, 74.99, 0.804}, 
 {"MUS", "Africa", "Mauritius", "2021-03-30", 996., 38., 24.286, 10., 0., 0., 
  783.162, 29.88, 19.096, 7.863, 0., 0., 1.21, "", "", "", "", "", "", "", 
  "", "", "", "", "", "", "", "", "", "", "", "", "", "", 2271., "", "", "", 
  1786., 96.3, 1.271767*^6, 622.962, 37.4, 10.945, 5.884, 20292.745, 0.5, 
  224.644, 22.02, 3.2, 40.7, "", 3.4, 74.99, 0.804}, 
 {"MUS", "Africa", "Mauritius", "2021-03-31", 1028., 32., 25.429, 12., 2., 
  0.286, 808.324, 25.162, 19.995, 9.436, 1.573, 0.225, 1.16, "", "", "", "", 
  "", "", "", "", "", "", "", "", "", "", "", "", "", "", "", "", "", 2109., 
  "", "", "", 1658., 96.3, 1.271767*^6, 622.962, 37.4, 10.945, 5.884, 
  20292.745, 0.5, 224.644, 22.02, 3.2, 40.7, "", 3.4, 74.99, 0.804}, 
 {"MUS", "Africa", "Mauritius", "2021-04-01", 1039., 11., 26.571, 12., 0., 
  0.286, 816.974, 8.649, 20.893, 9.436, 0., 0.225, 1.11, "", "", "", "", "", 
  "", "", "", "", "", "", "", "", "", "", "", "", "", "", "", "", 2109., "", 
  "", "", 1658., 96.3, 1.271767*^6, 622.962, 37.4, 10.945, 5.884, 20292.745, 
  0.5, 224.644, 22.02, 3.2, 40.7, "", 3.4, 74.99, 0.804}, 
 {"MUS", "Africa", "Mauritius", "2021-04-02", 1095., 56., 32., 12., 0., 
  0.286, 861.007, 44.033, 25.162, 9.436, 0., 0.225, 1.06, "", "", "", "", "", 
  "", "", "", "", "", "", "", "", "", "", "", "", "", "", "", "", 2109., "", 
  "", "", 1658., 96.3, 1.271767*^6, 622.962, 37.4, 10.945, 5.884, 20292.745, 
  0.5, 224.644, 22.02, 3.2, 40.7, "", 3.4, 74.99, 0.804}, 
 {"MUS", "Africa", "Mauritius", "2021-04-03", 1104., 9., 33.286, 12., 0., 
  0.286, 868.084, 7.077, 26.173, 9.436, 0., 0.225, 0.99, "", "", "", "", "", 
  "", "", "", "", "", "", "", "", "", "", "", "", "", "", "", "", 2109., "", 
  "", "", 1658., 96.3, 1.271767*^6, 622.962, 37.4, 10.945, 5.884, 20292.745, 
  0.5, 224.644, 22.02, 3.2, 40.7, "", 3.4, 74.99, 0.804}, 
 {"MUS", "Africa", "Mauritius", "2021-04-04", 1112., 8., 25.571, 12., 0., 
  0.286, 874.374, 6.29, 20.107, 9.436, 0., 0.225, 0.93, "", "", "", "", "", 
  "", "", "", "", "", "", "", "", "", "", "", "", "", "", "", "", 2109., "", 
  "", "", 1658., 96.3, 1.271767*^6, 622.962, 37.4, 10.945, 5.884, 20292.745, 
  0.5, 224.644, 22.02, 3.2, 40.7, "", 3.4, 74.99, 0.804}, 
 {"MUS", "Africa", "Mauritius", "2021-04-05", 1121., 9., 23.286, 12., 0., 
  0.286, 881.451, 7.077, 18.31, 9.436, 0., 0.225, 0.88, "", "", "", "", "", 
  "", "", "", "", "", "", "", "", "", "", "", "", "", "", "", "", 2109., "", 
  "", "", 1658., 96.3, 1.271767*^6, 622.962, 37.4, 10.945, 5.884, 20292.745, 
  0.5, 224.644, 22.02, 3.2, 40.7, "", 3.4, 74.99, 0.804}, 
 {"MUS", "Africa", "Mauritius", "2021-04-06", 1130., 9., 19.143, 12., 0., 
  0.286, 888.528, 7.077, 15.052, 9.436, 0., 0.225, 0.84, "", "", "", "", "", 
  "", "", "", "", "", "", "", "", "", "", "", "", "", "", "", "", 2109., "", 
  "", "", 1658., 96.3, 1.271767*^6, 622.962, 37.4, 10.945, 5.884, 20292.745, 
  0.5, 224.644, 22.02, 3.2, 40.7, "", 3.4, 74.99, 0.804}, 
 {"MUS", "Africa", "Mauritius", "2021-04-07", 1167., 37., 19.857, 12., 0., 
  0., 917.621, 29.093, 15.614, 9.436, 0., 0., 0.8, "", "", "", "", "", "", 
  "", "", "", "", "", "", "", "", "", "", "", "", "", "", "", 2109., "", "", 
  "", 1658., 96.3, 1.271767*^6, 622.962, 37.4, 10.945, 5.884, 20292.745, 0.5, 
  224.644, 22.02, 3.2, 40.7, "", 3.4, 74.99, 0.804}, 
 {"MUS", "Africa", "Mauritius", "2021-04-08", 1171., 4., 18.857, 12., 0., 0., 
  920.766, 3.145, 14.828, 9.436, 0., 0., 0.75, "", "", "", "", "", "", "", 
  "", "", "", "", "", "", "", "", "", "", "", "", "", "", 2109., "", "", "", 
  1658., 96.3, 1.271767*^6, 622.962, 37.4, 10.945, 5.884, 20292.745, 0.5, 
  224.644, 22.02, 3.2, 40.7, "", 3.4, 74.99, 0.804}, 
 {"MUS", "Africa", "Mauritius", "2021-04-09", 1183., 12., 12.571, 12., 0., 
  0., 930.202, 9.436, 9.885, 9.436, 0., 0., 0.7, "", "", "", "", "", "", "", 
  "", "", "", "", "", "", "", "", "", "", "", "", "", "", 2109., "", "", "", 
  1658., 96.3, 1.271767*^6, 622.962, 37.4, 10.945, 5.884, 20292.745, 0.5, 
  224.644, 22.02, 3.2, 40.7, "", 3.4, 74.99, 0.804}, 
 {"MUS", "Africa", "Mauritius", "2021-04-10", 1190., 7., 12.286, 12., 0., 0., 
  935.706, 5.504, 9.66, 9.436, 0., 0., 0.65, "", "", "", "", "", "", "", "", 
  "", "", "", "", "", "", "", "", "", "", "", "", "", 2109., "", "", "", 
  1658., 96.3, 1.271767*^6, 622.962, 37.4, 10.945, 5.884, 20292.745, 0.5, 
  224.644, 22.02, 3.2, 40.7, "", 3.4, 74.99, 0.804}, 
 {"MUS", "Africa", "Mauritius", "2021-04-11", 1192., 2., 11.429, 12., 0., 0., 
  937.279, 1.573, 8.986, 9.436, 0., 0., 0.61, "", "", "", "", "", "", "", "", 
  "", "", "", "", "", "", "", "", "", "", "", "", "", 2109., "", "", "", 
  1658., 96.3, 1.271767*^6, 622.962, 37.4, 10.945, 5.884, 20292.745, 0.5, 
  224.644, 22.02, 3.2, 40.7, "", 3.4, 74.99, 0.804}, 
 {"MUS", "Africa", "Mauritius", "2021-04-12", 1193., 1., 10.286, 15., 3., 
  0.429, 938.065, 0.786, 8.088, 11.795, 2.359, 0.337, 0.57, "", "", "", "", 
  "", "", "", "", "", "", "", "", "", "", "", "", "", "", "", "", "", 2109., 
  "", "", "", 1658., 96.3, 1.271767*^6, 622.962, 37.4, 10.945, 5.884, 
  20292.745, 0.5, 224.644, 22.02, 3.2, 40.7, "", 3.4, 74.99, 0.804}, 
 {"MUS", "Africa", "Mauritius", "2021-04-13", 1198., 5., 9.714, 15., 0., 
  0.429, 941.996, 3.932, 7.638, 11.795, 0., 0.337, 0.54, "", "", "", "", "", 
  "", "", "", "", "", "", "", "", "", "", "", "", "", "", "", "", 2109., "", 
  "", "", 1658., 96.3, 1.271767*^6, 622.962, 37.4, 10.945, 5.884, 20292.745, 
  0.5, 224.644, 22.02, 3.2, 40.7, "", 3.4, 74.99, 0.804}, 
 {"MUS", "Africa", "Mauritius", "2021-04-14", 1201., 3., 4.857, 15., 0., 
  0.429, 944.355, 2.359, 3.819, 11.795, 0., 0.337, 0.51, "", "", "", "", "", 
  "", "", "", "", "", "", "", "", "", "", "", "", "", "", "", "", 2109., "", 
  "", "", 1658., 96.3, 1.271767*^6, 622.962, 37.4, 10.945, 5.884, 20292.745, 
  0.5, 224.644, 22.02, 3.2, 40.7, "", 3.4, 74.99, 0.804}, 
 {"MUS", "Africa", "Mauritius", "2021-04-15", 1202., 1., 4.429, 15., 0., 
  0.429, 945.142, 0.786, 3.482, 11.795, 0., 0.337, 0.49, "", "", "", "", "", 
  "", "", "", "", "", "", "", "", "", "", "", "", "", "", "", "", 2109., "", 
  "", "", 1658., 96.3, 1.271767*^6, 622.962, 37.4, 10.945, 5.884, 20292.745, 
  0.5, 224.644, 22.02, 3.2, 40.7, "", 3.4, 74.99, 0.804}, 
 {"MUS", "Africa", "Mauritius", "2021-04-16", 1202., 0., 2.714, 15., 0., 
  0.429, 945.142, 0., 2.134, 11.795, 0., 0.337, 0.46, "", "", "", "", "", "", 
  "", "", "", "", "", "", "", "", "", "", "", "", "", "", "", 2109., "", "", 
  "", 1658., 96.3, 1.271767*^6, 622.962, 37.4, 10.945, 5.884, 20292.745, 0.5, 
  224.644, 22.02, 3.2, 40.7, "", 3.4, 74.99, 0.804}, 
 {"MUS", "Africa", "Mauritius", "2021-04-17", 1203., 1., 1.857, 15., 0., 
  0.429, 945.928, 0.786, 1.46, 11.795, 0., 0.337, 0.45, "", "", "", "", "", 
  "", "", "", "", "", "", "", "", "", "", "", "", "", "", "", "", 2109., "", 
  "", "", 1658., 96.3, 1.271767*^6, 622.962, 37.4, 10.945, 5.884, 20292.745, 
  0.5, 224.644, 22.02, 3.2, 40.7, "", 3.4, 74.99, 0.804}, 
 {"MUS", "Africa", "Mauritius", "2021-04-18", 1203., 0., 1.571, 15., 0., 
  0.429, 945.928, 0., 1.236, 11.795, 0., 0.337, 0.44, "", "", "", "", "", "", 
  "", "", "", "", "", "", "", "", "", "", "", "", "", "", "", 2109., "", "", 
  "", 1658., 96.3, 1.271767*^6, 622.962, 37.4, 10.945, 5.884, 20292.745, 0.5, 
  224.644, 22.02, 3.2, 40.7, "", 3.4, 74.99, 0.804}, 
 {"MUS", "Africa", "Mauritius", "2021-04-19", 1203., 0., 1.429, 15., 0., 0., 
  945.928, 0., 1.123, 11.795, 0., 0., 0.43, "", "", "", "", "", "", "", "", 
  "", "", "", "", "", "", "", "", "", "", "", "", "", 2109., "", "", "", 
  1658., 96.3, 1.271767*^6, 622.962, 37.4, 10.945, 5.884, 20292.745, 0.5, 
  224.644, 22.02, 3.2, 40.7, "", 3.4, 74.99, 0.804}, 
 {"MUS", "Africa", "Mauritius", "2021-04-20", 1203., 0., 0.714, 15., 0., 0., 
  945.928, 0., 0.562, 11.795, 0., 0., 0.43, "", "", "", "", "", "", "", "", 
  "", "", "", "", "", "", "", "", "", "", "", "", "", 2109., "", "", "", 
  1658., 90.74, 1.271767*^6, 622.962, 37.4, 10.945, 5.884, 20292.745, 0.5, 
  224.644, 22.02, 3.2, 40.7, "", 3.4, 74.99, 0.804}, 
 {"MUS", "Africa", "Mauritius", "2021-04-21", 1204., 1., 0.429, 15., 0., 0., 
  946.714, 0.786, 0.337, 11.795, 0., 0., 0.44, "", "", "", "", "", "", "", 
  "", "", "", "", "", "", "", "", "", "", "", "", "", "", 2109., "", "", "", 
  1658., 90.74, 1.271767*^6, 622.962, 37.4, 10.945, 5.884, 20292.745, 0.5, 
  224.644, 22.02, 3.2, 40.7, "", 3.4, 74.99, 0.804}, 
 {"MUS", "Africa", "Mauritius", "2021-04-22", 1205., 1., 0.429, 16., 1., 
  0.143, 947.501, 0.786, 0.337, 12.581, 0.786, 0.112, 0.45, "", "", "", "", 
  "", "", "", "", "", "", "", "", "", "", "", "", "", "", "", "", "", 2109., 
  "", "", "", 1658., 90.74, 1.271767*^6, 622.962, 37.4, 10.945, 5.884, 
  20292.745, 0.5, 224.644, 22.02, 3.2, 40.7, "", 3.4, 74.99, 0.804}, 
 {"MUS", "Africa", "Mauritius", "2021-04-23", 1205., 0., 0.429, 16., 0., 
  0.143, 947.501, 0., 0.337, 12.581, 0., 0.112, 0.46, "", "", "", "", "", "", 
  "", "", "", "", "", "", "", "", "", "", "", "", "", "", "", 2109., "", "", 
  "", 1658., 90.74, 1.271767*^6, 622.962, 37.4, 10.945, 5.884, 20292.745, 
  0.5, 224.644, 22.02, 3.2, 40.7, "", 3.4, 74.99, 0.804}, 
 {"MUS", "Africa", "Mauritius", "2021-04-24", 1206., 1., 0.429, 16., 0., 
  0.143, 948.287, 0.786, 0.337, 12.581, 0., 0.112, 0.48, "", "", "", "", "", 
  "", "", "", "", "", "", "", "", "", "", "", "", "", "", "", "", 2109., "", 
  "", "", 1658., 90.74, 1.271767*^6, 622.962, 37.4, 10.945, 5.884, 20292.745, 
  0.5, 224.644, 22.02, 3.2, 40.7, "", 3.4, 74.99, 0.804}, 
 {"MUS", "Africa", "Mauritius", "2021-04-25", 1206., 0., 0.429, 16., 0., 
  0.143, 948.287, 0., 0.337, 12.581, 0., 0.112, 0.5, "", "", "", "", "", "", 
  "", "", "", "", "", "", "", "", "", "", "", "", "", "", "", 2109., "", "", 
  "", 1658., 90.74, 1.271767*^6, 622.962, 37.4, 10.945, 5.884, 20292.745, 
  0.5, 224.644, 22.02, 3.2, 40.7, "", 3.4, 74.99, 0.804}, 
 {"MUS", "Africa", "Mauritius", "2021-04-26", 1206., 0., 0.429, 17., 1., 
  0.286, 948.287, 0., 0.337, 13.367, 0.786, 0.225, 0.52, "", "", "", "", "", 
  "", "", "", "", "", "", "", "", "", "", "", "", "", "", "", "", 2109., "", 
  "", "", 1658., 90.74, 1.271767*^6, 622.962, 37.4, 10.945, 5.884, 20292.745, 
  0.5, 224.644, 22.02, 3.2, 40.7, "", 3.4, 74.99, 0.804}, 
 {"MUS", "Africa", "Mauritius", "2021-04-27", 1206., 0., 0.429, 17., 0., 
  0.286, 948.287, 0., 0.337, 13.367, 0., 0.225, 0.55, "", "", "", "", "", "", 
  "", "", "", "", "", "", "", "", "", "", "", "", "", "", "", 2109., "", "", 
  "", 1658., 90.74, 1.271767*^6, 622.962, 37.4, 10.945, 5.884, 20292.745, 
  0.5, 224.644, 22.02, 3.2, 40.7, "", 3.4, 74.99, 0.804}, 
 {"MUS", "Africa", "Mauritius", "2021-04-28", 1207., 1., 0.429, 17., 0., 
  0.286, 949.073, 0.786, 0.337, 13.367, 0., 0.225, 0.59, "", "", "", "", "", 
  "", "", "", "", "", "", "", "", "", "", "", "", "", "", "", "", 2109., "", 
  "", "", 1658., 90.74, 1.271767*^6, 622.962, 37.4, 10.945, 5.884, 20292.745, 
  0.5, 224.644, 22.02, 3.2, 40.7, "", 3.4, 74.99, 0.804}, 
 {"MUS", "Africa", "Mauritius", "2021-04-29", 1208., 1., 0.429, 17., 0., 
  0.143, 949.86, 0.786, 0.337, 13.367, 0., 0.112, 0.63, "", "", "", "", "", 
  "", "", "", "", "", "", "", "", "", "", "", "", "", "", "", "", 2109., "", 
  "", "", 1658., 90.74, 1.271767*^6, 622.962, 37.4, 10.945, 5.884, 20292.745, 
  0.5, 224.644, 22.02, 3.2, 40.7, "", 3.4, 74.99, 0.804}, 
 {"MUS", "Africa", "Mauritius", "2021-04-30", 1209., 1., 0.571, 17., 0., 
  0.143, 950.646, 0.786, 0.449, 13.367, 0., 0.112, 0.67, "", "", "", "", "", 
  "", "", "", "", "", "", "", "", "", "", "", "", "", "", "", "", 2109., "", 
  "", "", 1658., 90.74, 1.271767*^6, 622.962, 37.4, 10.945, 5.884, 20292.745, 
  0.5, 224.644, 22.02, 3.2, 40.7, "", 3.4, 74.99, 0.804}, 
 {"MUS", "Africa", "Mauritius", "2021-05-01", 1211., 2., 0.714, 17., 0., 
  0.143, 952.218, 1.573, 0.562, 13.367, 0., 0.112, 0.71, "", "", "", "", "", 
  "", "", "", "", "", "", "", "", "", "", "", "", "", "", "", "", 2109., "", 
  "", "", 1658., 77.78, 1.271767*^6, 622.962, 37.4, 10.945, 5.884, 20292.745, 
  0.5, 224.644, 22.02, 3.2, 40.7, "", 3.4, 74.99, 0.804}, 
 {"MUS", "Africa", "Mauritius", "2021-05-02", 1211., 0., 0.714, 17., 0., 
  0.143, 952.218, 0., 0.562, 13.367, 0., 0.112, 0.74, "", "", "", "", "", "", 
  "", "", "", "", "", "", "", "", "", "", "", "", "", "", "", 2109., "", "", 
  "", 1658., 77.78, 1.271767*^6, 622.962, 37.4, 10.945, 5.884, 20292.745, 
  0.5, 224.644, 22.02, 3.2, 40.7, "", 3.4, 74.99, 0.804}, 
 {"MUS", "Africa", "Mauritius", "2021-05-03", 1211., 0., 0.714, 17., 0., 0., 
  952.218, 0., 0.562, 13.367, 0., 0., 0.78, "", "", "", "", "", "", "", "", 
  "", "", "", "", "", "", "", "", "", "", "", "", "", 2109., "", "", "", 
  1658., 77.78, 1.271767*^6, 622.962, 37.4, 10.945, 5.884, 20292.745, 0.5, 
  224.644, 22.02, 3.2, 40.7, "", 3.4, 74.99, 0.804}, 
 {"MUS", "Africa", "Mauritius", "2021-05-04", 1214., 3., 1.143, 17., 0., 0., 
  954.577, 2.359, 0.899, 13.367, 0., 0., 0.82, "", "", "", "", "", "", "", 
  "", "", "", "", "", "", "", "", "", "", "", "", "", "", 2109., "", "", "", 
  1658., 77.78, 1.271767*^6, 622.962, 37.4, 10.945, 5.884, 20292.745, 0.5, 
  224.644, 22.02, 3.2, 40.7, "", 3.4, 74.99, 0.804}, 
 {"MUS", "Africa", "Mauritius", "2021-05-05", 1216., 2., 1.286, 17., 0., 0., 
  956.15, 1.573, 1.011, 13.367, 0., 0., 0.84, "", "", "", "", "", "", "", "", 
  "", "", "", "", "", "", "", "", "", "", "", "", "", 2109., "", "", "", 
  1658., 77.78, 1.271767*^6, 622.962, 37.4, 10.945, 5.884, 20292.745, 0.5, 
  224.644, 22.02, 3.2, 40.7, "", 3.4, 74.99, 0.804}, 
 {"MUS", "Africa", "Mauritius", "2021-05-06", 1216., 0., 1.143, 17., 0., 0., 
  956.15, 0., 0.899, 13.367, 0., 0., 0.86, "", "", "", "", "", "", "", "", 
  "", "", "", "", "", "", "", "", "", "", "", "", "", 2109., "", "", "", 
  1658., 77.78, 1.271767*^6, 622.962, 37.4, 10.945, 5.884, 20292.745, 0.5, 
  224.644, 22.02, 3.2, 40.7, "", 3.4, 74.99, 0.804}, 
 {"MUS", "Africa", "Mauritius", "2021-05-07", 1226., 10., 2.429, 17., 0., 0., 
  964.013, 7.863, 1.91, 13.367, 0., 0., 0.89, "", "", "", "", "", "", "", "", 
  "", "", "", "", "", "", "", "", "", "", "", "", "", 2109., "", "", "", 
  1658., 77.78, 1.271767*^6, 622.962, 37.4, 10.945, 5.884, 20292.745, 0.5, 
  224.644, 22.02, 3.2, 40.7, "", 3.4, 74.99, 0.804}, 
 {"MUS", "Africa", "Mauritius", "2021-05-08", 1240., 14., 4.143, 17., 0., 0., 
  975.021, 11.008, 3.258, 13.367, 0., 0., 0.91, "", "", "", "", "", "", "", 
  "", "", "", "", "", "", "", "", "", "", "", "", "", "", 2109., "", "", "", 
  1658., 77.78, 1.271767*^6, 622.962, 37.4, 10.945, 5.884, 20292.745, 0.5, 
  224.644, 22.02, 3.2, 40.7, "", 3.4, 74.99, 0.804}, 
 {"MUS", "Africa", "Mauritius", "2021-05-09", 1246., 6., 5., 17., 0., 0., 
  979.739, 4.718, 3.932, 13.367, 0., 0., 0.93, "", "", "", "", "", "", "", 
  "", "", "", "", "", "", "", "", "", "", "", "", "", "", 2109., "", "", "", 
  1658., 77.78, 1.271767*^6, 622.962, 37.4, 10.945, 5.884, 20292.745, 0.5, 
  224.644, 22.02, 3.2, 40.7, "", 3.4, 74.99, 0.804}, 
 {"MUS", "Africa", "Mauritius", "2021-05-10", 1256., 10., 6.429, 17., 0., 0., 
  987.602, 7.863, 5.055, 13.367, 0., 0., 0.95, "", "", "", "", "", "", "", 
  "", "", "", "", "", "", "", "", "", "", "", "", "", "", 2109., "", "", "", 
  1658., 77.78, 1.271767*^6, 622.962, 37.4, 10.945, 5.884, 20292.745, 0.5, 
  224.644, 22.02, 3.2, 40.7, "", 3.4, 74.99, 0.804}, 
 {"MUS", "Africa", "Mauritius", "2021-05-11", 1257., 1., 6.143, 17., 0., 0., 
  988.389, 0.786, 4.83, 13.367, 0., 0., 0.95, "", "", "", "", "", "", "", "", 
  "", "", "", "", "", "", "", "", "", "", "", "", "", 2109., "", "", "", 
  1658., 77.78, 1.271767*^6, 622.962, 37.4, 10.945, 5.884, 20292.745, 0.5, 
  224.644, 22.02, 3.2, 40.7, "", 3.4, 74.99, 0.804}, 
 {"MUS", "Africa", "Mauritius", "2021-05-12", 1266., 9., 7.143, 17., 0., 0., 
  995.465, 7.077, 5.616, 13.367, 0., 0., 0.96, "", "", "", "", "", "", "", 
  "", "", "", "", "", "", "", "", "", "", 220646., 212182., 8464., "", 2109., 
  17.35, 16.68, 0.67, 1658., 77.78, 1.271767*^6, 622.962, 37.4, 10.945, 
  5.884, 20292.745, 0.5, 224.644, 22.02, 3.2, 40.7, "", 3.4, 74.99, 0.804}, 
 {"MUS", "Africa", "Mauritius", "2021-05-13", 1274., 8., 8.286, 17., 0., 0., 
  1001.756, 6.29, 6.515, 13.367, 0., 0., 0.96, "", "", "", "", "", "", "", 
  "", "", "", "", "", "", "", "", "", "", "", "", "", "", 3162., "", "", "", 
  2486., 77.78, 1.271767*^6, 622.962, 37.4, 10.945, 5.884, 20292.745, 0.5, 
  224.644, 22.02, 3.2, 40.7, "", 3.4, 74.99, 0.804}, 
 {"MUS", "Africa", "Mauritius", "2021-05-14", 1277., 3., 7.286, 17., 0., 0., 
  1004.115, 2.359, 5.729, 13.367, 0., 0., 0.95, "", "", "", "", "", "", "", 
  "", "", "", "", "", "", "", "", "", "", "", "", "", "", 4215., "", "", "", 
  3314., 77.78, 1.271767*^6, 622.962, 37.4, 10.945, 5.884, 20292.745, 0.5, 
  224.644, 22.02, 3.2, 40.7, "", 3.4, 74.99, 0.804}, 
 {"MUS", "Africa", "Mauritius", "2021-05-15", 1280., 3., 5.714, 17., 0., 0., 
  1006.474, 2.359, 4.493, 13.367, 0., 0., 0.94, "", "", "", "", "", "", "", 
  "", "", "", "", "", "", "", "", "", "", "", "", "", "", 5269., "", "", "", 
  4143., 77.78, 1.271767*^6, 622.962, 37.4, 10.945, 5.884, 20292.745, 0.5, 
  224.644, 22.02, 3.2, 40.7, "", 3.4, 74.99, 0.804}, 
 {"MUS", "Africa", "Mauritius", "2021-05-16", 1282., 2., 5.143, 17., 0., 0., 
  1008.046, 1.573, 4.044, 13.367, 0., 0., 0.94, "", "", "", "", "", "", "", 
  "", "", "", "", "", "", "", "", "", "", "", "", "", "", 6322., "", "", "", 
  4971., 77.78, 1.271767*^6, 622.962, 37.4, 10.945, 5.884, 20292.745, 0.5, 
  224.644, 22.02, 3.2, 40.7, "", 3.4, 74.99, 0.804}, 
 {"MUS", "Africa", "Mauritius", "2021-05-17", 1287., 5., 4.429, 17., 0., 0., 
  1011.978, 3.932, 3.482, 13.367, 0., 0., 0.94, "", "", "", "", "", "", "", 
  "", "", "", "", "", "", "", "", "", "", "", "", "", "", 7375., "", "", "", 
  5799., 77.78, 1.271767*^6, 622.962, 37.4, 10.945, 5.884, 20292.745, 0.5, 
  224.644, 22.02, 3.2, 40.7, "", 3.4, 74.99, 0.804}, 
 {"MUS", "Africa", "Mauritius", "2021-05-18", 1288., 1., 4.429, 17., 0., 0., 
  1012.764, 0.786, 3.482, 13.367, 0., 0., 0.94, "", "", "", "", "", "", "", 
  "", "", "", "", "", "", "", "", "", "", "", "", "", "", 8429., "", "", "", 
  6628., 77.78, 1.271767*^6, 622.962, 37.4, 10.945, 5.884, 20292.745, 0.5, 
  224.644, 22.02, 3.2, 40.7, "", 3.4, 74.99, 0.804}, 
 {"MUS", "Africa", "Mauritius", "2021-05-19", 1288., 0., 3.143, 17., 0., 0., 
  1012.764, 0., 2.471, 13.367, 0., 0., 0.95, "", "", "", "", "", "", "", "", 
  "", "", "", "", "", "", "", "", "", "", "", "", "", 9482., "", "", "", 
  7456., 77.78, 1.271767*^6, 622.962, 37.4, 10.945, 5.884, 20292.745, 0.5, 
  224.644, 22.02, 3.2, 40.7, "", 3.4, 74.99, 0.804}, 
 {"MUS", "Africa", "Mauritius", "2021-05-20", 1288., 0., 2., 17., 0., 0., 
  1012.764, 0., 1.573, 13.367, 0., 0., 0.99, "", "", "", "", "", "", "", "", 
  "", "", "", "", "", "", "", "", "", "", "", "", "", 9482., "", "", "", 
  7456., 77.78, 1.271767*^6, 622.962, 37.4, 10.945, 5.884, 20292.745, 0.5, 
  224.644, 22.02, 3.2, 40.7, "", 3.4, 74.99, 0.804}, 
 {"MUS", "Africa", "Mauritius", "2021-05-21", 1292., 4., 2.143, 17., 0., 0., 
  1015.909, 3.145, 1.685, 13.367, 0., 0., 1.03, "", "", "", "", "", "", "", 
  "", "", "", "", "", "", "", "", "", "", "", "", "", "", 9482., "", "", "", 
  7456., 77.78, 1.271767*^6, 622.962, 37.4, 10.945, 5.884, 20292.745, 0.5, 
  224.644, 22.02, 3.2, 40.7, "", 3.4, 74.99, 0.804}, 
 {"MUS", "Africa", "Mauritius", "2021-05-22", 1293., 1., 1.857, 17., 0., 0., 
  1016.696, 0.786, 1.46, 13.367, 0., 0., 1.07, "", "", "", "", "", "", "", 
  "", "", "", "", "", "", "", "", "", "", "", "", "", "", 9482., "", "", "", 
  7456., 77.78, 1.271767*^6, 622.962, 37.4, 10.945, 5.884, 20292.745, 0.5, 
  224.644, 22.02, 3.2, 40.7, "", 3.4, 74.99, 0.804}, 
 {"MUS", "Africa", "Mauritius", "2021-05-23", 1293., 0., 1.571, 17., 0., 0., 
  1016.696, 0., 1.236, 13.367, 0., 0., 1.12, "", "", "", "", "", "", "", "", 
  "", "", "", "", "", "", "", "", "", "", "", "", "", 9482., "", "", "", 
  7456., 77.78, 1.271767*^6, 622.962, 37.4, 10.945, 5.884, 20292.745, 0.5, 
  224.644, 22.02, 3.2, 40.7, "", 3.4, 74.99, 0.804}, 
 {"MUS", "Africa", "Mauritius", "2021-05-24", 1296., 3., 1.286, 17., 0., 0., 
  1019.055, 2.359, 1.011, 13.367, 0., 0., 1.19, "", "", "", "", "", "", "", 
  "", "", "", "", "", "", "", "", "", "", "", "", "", "", 9482., "", "", "", 
  7456., 77.78, 1.271767*^6, 622.962, 37.4, 10.945, 5.884, 20292.745, 0.5, 
  224.644, 22.02, 3.2, 40.7, "", 3.4, 74.99, 0.804}, 
 {"MUS", "Africa", "Mauritius", "2021-05-25", 1311., 15., 3.286, 17., 0., 0., 
  1030.849, 11.795, 2.584, 13.367, 0., 0., 1.25, "", "", "", "", "", "", "", 
  "", "", "", "", "", "", "", "", "", "", "", "", "", "", 9482., "", "", "", 
  7456., 77.78, 1.271767*^6, 622.962, 37.4, 10.945, 5.884, 20292.745, 0.5, 
  224.644, 22.02, 3.2, 40.7, "", 3.4, 74.99, 0.804}, 
 {"MUS", "Africa", "Mauritius", "2021-05-26", 1332., 21., 6.286, 17., 0., 0., 
  1047.362, 16.512, 4.943, 13.367, 0., 0., 1.31, "", "", "", "", "", "", "", 
  "", "", "", "", "", "", "", "", "", "", "", "", "", "", 9482., "", "", "", 
  7456., 80.56, 1.271767*^6, 622.962, 37.4, 10.945, 5.884, 20292.745, 0.5, 
  224.644, 22.02, 3.2, 40.7, "", 3.4, 74.99, 0.804}, 
 {"MUS", "Africa", "Mauritius", "2021-05-27", 1341., 9., 7.571, 17., 0., 0., 
  1054.438, 7.077, 5.953, 13.367, 0., 0., 1.33, "", "", "", "", "", "", "", 
  "", "", "", "", "", "", "", "", "", "", "", "", "", "", 9482., "", "", "", 
  7456., 80.56, 1.271767*^6, 622.962, 37.4, 10.945, 5.884, 20292.745, 0.5, 
  224.644, 22.02, 3.2, 40.7, "", 3.4, 74.99, 0.804}, 
 {"MUS", "Africa", "Mauritius", "2021-05-28", 1356., 15., 9.143, 17., 0., 0., 
  1066.233, 11.795, 7.189, 13.367, 0., 0., 1.34, "", "", "", "", "", "", "", 
  "", "", "", "", "", "", "", "", "", "", "", "", "", "", 9482., "", "", "", 
  7456., 80.56, 1.271767*^6, 622.962, 37.4, 10.945, 5.884, 20292.745, 0.5, 
  224.644, 22.02, 3.2, 40.7, "", 3.4, 74.99, 0.804}, 
 {"MUS", "Africa", "Mauritius", "2021-05-29", 1363., 7., 10., 17., 0., 0., 
  1071.737, 5.504, 7.863, 13.367, 0., 0., 1.34, "", "", "", "", "", "", "", 
  "", "", "", "", "", "", "", "", "", "", "", "", "", "", 9482., "", "", "", 
  7456., 80.56, 1.271767*^6, 622.962, 37.4, 10.945, 5.884, 20292.745, 0.5, 
  224.644, 22.02, 3.2, 40.7, "", 3.4, 74.99, 0.804}, 
 {"MUS", "Africa", "Mauritius", "2021-05-30", 1367., 4., 10.571, 18., 1., 
  0.143, 1074.882, 3.145, 8.312, 14.154, 0.786, 0.112, 1.35, "", "", "", "", 
  "", "", "", "", "", "", "", "", "", "", "", "", "", "", "", "", "", 9482., 
  "", "", "", 7456., 80.56, 1.271767*^6, 622.962, 37.4, 10.945, 5.884, 
  20292.745, 0.5, 224.644, 22.02, 3.2, 40.7, "", 3.4, 74.99, 0.804}, 
 {"MUS", "Africa", "Mauritius", "2021-05-31", 1375., 8., 11.286, 18., 0., 
  0.143, 1081.173, 6.29, 8.874, 14.154, 0., 0.112, 1.36, "", "", "", "", "", 
  "", "", "", "", "", "", "", "", "", "", "", "", 400801., 232673., 168128., 
  "", 9482., 31.52, 18.3, 13.22, 7456., 80.56, 1.271767*^6, 622.962, 37.4, 
  10.945, 5.884, 20292.745, 0.5, 224.644, 22.02, 3.2, 40.7, "", 3.4, 74.99, 
  0.804}, {"MUS", "Africa", "Mauritius", "2021-06-01", 1399., 24., 12.571, 
  18., 0., 0.143, 1100.044, 18.871, 9.885, 14.154, 0., 0.112, 1.39, "", "", 
  "", "", "", "", "", "", "", "", "", "", "", "", "", "", "", "", "", "", "", 
  "", "", "", "", "", 80.56, 1.271767*^6, 622.962, 37.4, 10.945, 5.884, 
  20292.745, 0.5, 224.644, 22.02, 3.2, 40.7, "", 3.4, 74.99, 0.804}, 
 {"MUS", "Africa", "Mauritius", "2021-06-02", 1418., 19., 12.286, 18., 0., 
  0.143, 1114.984, 14.94, 9.66, 14.154, 0., 0.112, 1.38, "", "", "", "", "", 
  "", "", "", "", "", "", "", "", "", "", "", "", "", "", "", "", "", "", "", 
  "", "", 80.56, 1.271767*^6, 622.962, 37.4, 10.945, 5.884, 20292.745, 0.5, 
  224.644, 22.02, 3.2, 40.7, "", 3.4, 74.99, 0.804}, 
 {"MUS", "Africa", "Mauritius", "2021-06-03", 1421., 3., 11.429, 18., 0., 
  0.143, 1117.343, 2.359, 8.986, 14.154, 0., 0.112, 1.38, "", "", "", "", "", 
  "", "", "", "", "", "", "", "", "", "", "", "", "", "", "", "", "", "", "", 
  "", "", 80.56, 1.271767*^6, 622.962, 37.4, 10.945, 5.884, 20292.745, 0.5, 
  224.644, 22.02, 3.2, 40.7, "", 3.4, 74.99, 0.804}, 
 {"MUS", "Africa", "Mauritius", "2021-06-04", 1421., 0., 9.286, 18., 0., 
  0.143, 1117.343, 0., 7.301, 14.154, 0., 0.112, 1.39, "", "", "", "", "", 
  "", "", "", "", "", "", "", "", "", "", "", "", "", "", "", "", "", "", "", 
  "", "", 80.56, 1.271767*^6, 622.962, 37.4, 10.945, 5.884, 20292.745, 0.5, 
  224.644, 22.02, 3.2, 40.7, "", 3.4, 74.99, 0.804}, 
 {"MUS", "Africa", "Mauritius", "2021-06-05", 1421., 0., 8.286, 18., 0., 
  0.143, 1117.343, 0., 6.515, 14.154, 0., 0.112, 1.43, "", "", "", "", "", 
  "", "", "", "", "", "", "", "", "", "", "", "", "", "", "", "", "", "", "", 
  "", "", 80.56, 1.271767*^6, 622.962, 37.4, 10.945, 5.884, 20292.745, 0.5, 
  224.644, 22.02, 3.2, 40.7, "", 3.4, 74.99, 0.804}, 
 {"MUS", "Africa", "Mauritius", "2021-06-06", 1458., 37., 13., 18., 0., 0., 
  1146.436, 29.093, 10.222, 14.154, 0., 0., 1.47, "", "", "", "", "", "", "", 
  "", "", "", "", "", "", "", "", "", "", "", "", "", "", "", "", "", "", "", 
  80.56, 1.271767*^6, 622.962, 37.4, 10.945, 5.884, 20292.745, 0.5, 224.644, 
  22.02, 3.2, 40.7, "", 3.4, 74.99, 0.804}, {"MUS", "Africa", "Mauritius", 
  "2021-06-07", 1458., 0., 11.857, 18., 0., 0., 1146.436, 0., 9.323, 14.154, 
  0., 0., "", "", "", "", "", "", "", "", "", "", "", "", "", "", "", "", "", 
  "", "", "", "", "", "", "", "", "", "", 80.56, 1.271767*^6, 622.962, 37.4, 
  10.945, 5.884, 20292.745, 0.5, 224.644, 22.02, 3.2, 40.7, "", 3.4, 74.99, 
  0.804}, {"MEX", "North America", "Mexico", "2020-01-01", "", "", "", "", 
  "", "", "", "", "", "", "", "", "", "", "", "", "", "", "", "", "", 26., 
  26., 0., 0., "", "", "", "", "people tested", "", "", "", "", "", "", "", 
  "", "", 0., 1.28932753*^8, 66.444, 29.3, 6.857, 4.321, 17336.469, 2.5, 
  152.783, 13.06, 6.9, 21.4, 87.847, 1.38, 75.05, 0.779}, 
 {"MEX", "North America", "Mexico", "2020-01-02", "", "", "", "", "", "", "", 
  "", "", "", "", "", "", "", "", "", "", "", "", "", "", 72., 98., 0.001, 
  0.001, "", "", "", "", "people tested", "", "", "", "", "", "", "", "", "", 
  0., 1.28932753*^8, 66.444, 29.3, 6.857, 4.321, 17336.469, 2.5, 152.783, 
  13.06, 6.9, 21.4, 87.847, 1.38, 75.05, 0.779}, 
 {"MEX", "North America", "Mexico", "2020-01-03", "", "", "", "", "", "", "", 
  "", "", "", "", "", "", "", "", "", "", "", "", "", "", 89., 187., 0.001, 
  0.001, "", "", "", "", "people tested", "", "", "", "", "", "", "", "", "", 
  0., 1.28932753*^8, 66.444, 29.3, 6.857, 4.321, 17336.469, 2.5, 152.783, 
  13.06, 6.9, 21.4, 87.847, 1.38, 75.05, 0.779}, 
 {"MEX", "North America", "Mexico", "2020-01-04", "", "", "", "", "", "", "", 
  "", "", "", "", "", "", "", "", "", "", "", "", "", "", 45., 232., 0.002, 
  0., "", "", "", "", "people tested", "", "", "", "", "", "", "", "", "", 
  0., 1.28932753*^8, 66.444, 29.3, 6.857, 4.321, 17336.469, 2.5, 152.783, 
  13.06, 6.9, 21.4, 87.847, 1.38, 75.05, 0.779}, 
 {"MEX", "North America", "Mexico", "2020-01-05", "", "", "", "", "", "", "", 
  "", "", "", "", "", "", "", "", "", "", "", "", "", "", 81., 313., 0.002, 
  0.001, "", "", "", "", "people tested", "", "", "", "", "", "", "", "", "", 
  0., 1.28932753*^8, 66.444, 29.3, 6.857, 4.321, 17336.469, 2.5, 152.783, 
  13.06, 6.9, 21.4, 87.847, 1.38, 75.05, 0.779}, 
 {"MEX", "North America", "Mexico", "2020-01-06", "", "", "", "", "", "", "", 
  "", "", "", "", "", "", "", "", "", "", "", "", "", "", 166., 479., 0.004, 
  0.001, "", "", 0.002, 500., "people tested", "", "", "", "", "", "", "", 
  "", "", 0., 1.28932753*^8, 66.444, 29.3, 6.857, 4.321, 17336.469, 2.5, 
  152.783, 13.06, 6.9, 21.4, 87.847, 1.38, 75.05, 0.779}, 
 {"MEX", "North America", "Mexico", "2020-01-07", "", "", "", "", "", "", "", 
  "", "", "", "", "", "", "", "", "", "", "", "", "", "", 186., 665., 0.005, 
  0.001, "", "", 0.003, 333.3, "people tested", "", "", "", "", "", "", "", 
  "", "", 0., 1.28932753*^8, 66.444, 29.3, 6.857, 4.321, 17336.469, 2.5, 
  152.783, 13.06, 6.9, 21.4, 87.847, 1.38, 75.05, 0.779}, 
 {"MEX", "North America", "Mexico", "2020-01-08", "", "", "", "", "", "", "", 
  "", "", "", "", "", "", "", "", "", "", "", "", "", "", 171., 836., 0.006, 
  0.001, 116., 0.001, 0.005, 200., "people tested", "", "", "", "", "", "", 
  "", "", "", 0., 1.28932753*^8, 66.444, 29.3, 6.857, 4.321, 17336.469, 2.5, 
  152.783, 13.06, 6.9, 21.4, 87.847, 1.38, 75.05, 0.779}, 
 {"MEX", "North America", "Mexico", "2020-01-09", "", "", "", "", "", "", "", 
  "", "", "", "", "", "", "", "", "", "", "", "", "", "", 190., 1026., 0.008, 
  0.001, 133., 0.001, 0.004, 250., "people tested", "", "", "", "", "", "", 
  "", "", "", 0., 1.28932753*^8, 66.444, 29.3, 6.857, 4.321, 17336.469, 2.5, 
  152.783, 13.06, 6.9, 21.4, 87.847, 1.38, 75.05, 0.779}, 
 {"MEX", "North America", "Mexico", "2020-01-10", "", "", "", "", "", "", "", 
  "", "", "", "", "", "", "", "", "", "", "", "", "", "", 151., 1177., 0.009, 
  0.001, 141., 0.001, 0.006, 166.7, "people tested", "", "", "", "", "", "", 
  "", "", "", 0., 1.28932753*^8, 66.444, 29.3, 6.857, 4.321, 17336.469, 2.5, 
  152.783, 13.06, 6.9, 21.4, 87.847, 1.38, 75.05, 0.779}, 
 {"MEX", "North America", "Mexico", "2020-01-11", "", "", "", "", "", "", "", 
  "", "", "", "", "", "", "", "", "", "", "", "", "", "", 45., 1222., 0.009, 
  0., 141., 0.001, 0.006, 166.7, "people tested", "", "", "", "", "", "", "", 
  "", "", 0., 1.28932753*^8, 66.444, 29.3, 6.857, 4.321, 17336.469, 2.5, 
  152.783, 13.06, 6.9, 21.4, 87.847, 1.38, 75.05, 0.779}, 
 {"MEX", "North America", "Mexico", "2020-01-12", "", "", "", "", "", "", "", 
  "", "", "", "", "", "", "", "", "", "", "", "", "", "", 129., 1351., 0.01, 
  0.001, 148., 0.001, 0.006, 166.7, "people tested", "", "", "", "", "", "", 
  "", "", "", 0., 1.28932753*^8, 66.444, 29.3, 6.857, 4.321, 17336.469, 2.5, 
  152.783, 13.06, 6.9, 21.4, 87.847, 1.38, 75.05, 0.779}, 
 {"MEX", "North America", "Mexico", "2020-01-13", "", "", "", "", "", "", "", 
  "", "", "", "", "", "", "", "", "", "", "", "", "", "", 225., 1576., 0.012, 
  0.002, 157., 0.001, 0.006, 166.7, "people tested", "", "", "", "", "", "", 
  "", "", "", 0., 1.28932753*^8, 66.444, 29.3, 6.857, 4.321, 17336.469, 2.5, 
  152.783, 13.06, 6.9, 21.4, 87.847, 1.38, 75.05, 0.779}, 
 {"MEX", "North America", "Mexico", "2020-01-14", "", "", "", "", "", "", "", 
  "", "", "", "", "", "", "", "", "", "", "", "", "", "", 242., 1818., 0.014, 
  0.002, 165., 0.001, 0.007, 142.9, "people tested", "", "", "", "", "", "", 
  "", "", "", 0., 1.28932753*^8, 66.444, 29.3, 6.857, 4.321, 17336.469, 2.5, 
  152.783, 13.06, 6.9, 21.4, 87.847, 1.38, 75.05, 0.779}, 
 {"MEX", "North America", "Mexico", "2020-01-15", "", "", "", "", "", "", "", 
  "", "", "", "", "", "", "", "", "", "", "", "", "", "", 266., 2084., 0.016, 
  0.002, 178., 0.001, 0.004, 250., "people tested", "", "", "", "", "", "", 
  "", "", "", 0., 1.28932753*^8, 66.444, 29.3, 6.857, 4.321, 17336.469, 2.5, 
  152.783, 13.06, 6.9, 21.4, 87.847, 1.38, 75.05, 0.779}, 
 {"MEX", "North America", "Mexico", "2020-01-16", "", "", "", "", "", "", "", 
  "", "", "", "", "", "", "", "", "", "", "", "", "", "", 230., 2314., 0.018, 
  0.002, 184., 0.001, 0.004, 250., "people tested", "", "", "", "", "", "", 
  "", "", "", 0., 1.28932753*^8, 66.444, 29.3, 6.857, 4.321, 17336.469, 2.5, 
  152.783, 13.06, 6.9, 21.4, 87.847, 1.38, 75.05, 0.779}, 
 {"MEX", "North America", "Mexico", "2020-01-17", "", "", "", "", "", "", "", 
  "", "", "", "", "", "", "", "", "", "", "", "", "", "", 186., 2500., 0.019, 
  0.001, 189., 0.001, 0.003, 333.3, "people tested", "", "", "", "", "", "", 
  "", "", "", 0., 1.28932753*^8, 66.444, 29.3, 6.857, 4.321, 17336.469, 2.5, 
  152.783, 13.06, 6.9, 21.4, 87.847, 1.38, 75.05, 0.779}, 
 {"MEX", "North America", "Mexico", "2020-01-18", "", "", "", "", "", "", "", 
  "", "", "", "", "", "", "", "", "", "", "", "", "", "", 69., 2569., 0.02, 
  0.001, 192., 0.001, 0.003, 333.3, "people tested", "", "", "", "", "", "", 
  "", "", "", 0., 1.28932753*^8, 66.444, 29.3, 6.857, 4.321, 17336.469, 2.5, 
  152.783, 13.06, 6.9, 21.4, 87.847, 1.38, 75.05, 0.779}, 
 {"MEX", "North America", "Mexico", "2020-01-19", "", "", "", "", "", "", "", 
  "", "", "", "", "", "", "", "", "", "", "", "", "", "", 122., 2691., 0.021, 
  0.001, 191., 0.001, 0.004, 250., "people tested", "", "", "", "", "", "", 
  "", "", "", 0., 1.28932753*^8, 66.444, 29.3, 6.857, 4.321, 17336.469, 2.5, 
  152.783, 13.06, 6.9, 21.4, 87.847, 1.38, 75.05, 0.779}, 
 {"MEX", "North America", "Mexico", "2020-01-20", "", "", "", "", "", "", "", 
  "", "", "", "", "", "", "", "", "", "", "", "", "", "", 294., 2985., 0.023, 
  0.002, 201., 0.002, 0.004, 250., "people tested", "", "", "", "", "", "", 
  "", "", "", 0., 1.28932753*^8, 66.444, 29.3, 6.857, 4.321, 17336.469, 2.5, 
  152.783, 13.06, 6.9, 21.4, 87.847, 1.38, 75.05, 0.779}, 
 {"MEX", "North America", "Mexico", "2020-01-21", "", "", "", "", "", "", "", 
  "", "", "", "", "", "", "", "", "", "", "", "", "", "", 275., 3260., 0.025, 
  0.002, 206., 0.002, 0.004, 250., "people tested", "", "", "", "", "", "", 
  "", "", "", 0., 1.28932753*^8, 66.444, 29.3, 6.857, 4.321, 17336.469, 2.5, 
  152.783, 13.06, 6.9, 21.4, 87.847, 1.38, 75.05, 0.779}, 
 {"MEX", "North America", "Mexico", "2020-01-22", "", "", "", "", "", "", "", 
  "", "", "", "", "", "", "", "", "", "", "", "", "", "", 292., 3552., 0.028, 
  0.002, 210., 0.002, 0.005, 200., "people tested", "", "", "", "", "", "", 
  "", "", "", 0., 1.28932753*^8, 66.444, 29.3, 6.857, 4.321, 17336.469, 2.5, 
  152.783, 13.06, 6.9, 21.4, 87.847, 1.38, 75.05, 0.779}, 
 {"MEX", "North America", "Mexico", "2020-01-23", "", "", "", "", "", "", "", 
  "", "", "", "", "", "", "", "", "", "", "", "", "", "", 265., 3817., 0.03, 
  0.002, 215., 0.002, 0.006, 166.7, "people tested", "", "", "", "", "", "", 
  "", "", "", 0., 1.28932753*^8, 66.444, 29.3, 6.857, 4.321, 17336.469, 2.5, 
  152.783, 13.06, 6.9, 21.4, 87.847, 1.38, 75.05, 0.779}, 
 {"MEX", "North America", "Mexico", "2020-01-24", "", "", "", "", "", "", "", 
  "", "", "", "", "", "", "", "", "", "", "", "", "", "", 210., 4027., 0.031, 
  0.002, 218., 0.002, 0.006, 166.7, "people tested", "", "", "", "", "", "", 
  "", "", "", 0., 1.28932753*^8, 66.444, 29.3, 6.857, 4.321, 17336.469, 2.5, 
  152.783, 13.06, 6.9, 21.4, 87.847, 1.38, 75.05, 0.779}, 
 {"MEX", "North America", "Mexico", "2020-01-25", "", "", "", "", "", "", "", 
  "", "", "", "", "", "", "", "", "", "", "", "", "", "", 106., 4133., 0.032, 
  0.001, 223., 0.002, 0.006, 166.7, "people tested", "", "", "", "", "", "", 
  "", "", "", 0., 1.28932753*^8, 66.444, 29.3, 6.857, 4.321, 17336.469, 2.5, 
  152.783, 13.06, 6.9, 21.4, 87.847, 1.38, 75.05, 0.779}, 
 {"MEX", "North America", "Mexico", "2020-01-26", "", "", "", "", "", "", "", 
  "", "", "", "", "", "", "", "", "", "", "", "", "", "", 159., 4292., 0.033, 
  0.001, 229., 0.002, 0.006, 166.7, "people tested", "", "", "", "", "", "", 
  "", "", "", 0., 1.28932753*^8, 66.444, 29.3, 6.857, 4.321, 17336.469, 2.5, 
  152.783, 13.06, 6.9, 21.4, 87.847, 1.38, 75.05, 0.779}, 
 {"MEX", "North America", "Mexico", "2020-01-27", "", "", "", "", "", "", "", 
  "", "", "", "", "", "", "", "", "", "", "", "", "", "", 279., 4571., 0.035, 
  0.002, 227., 0.002, 0.006, 166.7, "people tested", "", "", "", "", "", "", 
  "", "", "", 0., 1.28932753*^8, 66.444, 29.3, 6.857, 4.321, 17336.469, 2.5, 
  152.783, 13.06, 6.9, 21.4, 87.847, 1.38, 75.05, 0.779}, 
 {"MEX", "North America", "Mexico", "2020-01-28", "", "", "", "", "", "", "", 
  "", "", "", "", "", "", "", "", "", "", "", "", "", "", 246., 4817., 0.037, 
  0.002, 222., 0.002, 0.005, 200., "people tested", "", "", "", "", "", "", 
  "", "", "", 0., 1.28932753*^8, 66.444, 29.3, 6.857, 4.321, 17336.469, 2.5, 
  152.783, 13.06, 6.9, 21.4, 87.847, 1.38, 75.05, 0.779}, 
 {"MEX", "North America", "Mexico", "2020-01-29", "", "", "", "", "", "", "", 
  "", "", "", "", "", "", "", "", "", "", "", "", "", "", 210., 5027., 0.039, 
  0.002, 211., 0.002, 0.005, 200., "people tested", "", "", "", "", "", "", 
  "", "", "", 0., 1.28932753*^8, 66.444, 29.3, 6.857, 4.321, 17336.469, 2.5, 
  152.783, 13.06, 6.9, 21.4, 87.847, 1.38, 75.05, 0.779}, 
 {"MEX", "North America", "Mexico", "2020-01-30", "", "", "", "", "", "", "", 
  "", "", "", "", "", "", "", "", "", "", "", "", "", "", 232., 5259., 0.041, 
  0.002, 206., 0.002, 0.005, 200., "people tested", "", "", "", "", "", "", 
  "", "", "", 0., 1.28932753*^8, 66.444, 29.3, 6.857, 4.321, 17336.469, 2.5, 
  152.783, 13.06, 6.9, 21.4, 87.847, 1.38, 75.05, 0.779}, 
 {"MEX", "North America", "Mexico", "2020-01-31", "", "", "", "", "", "", "", 
  "", "", "", "", "", "", "", "", "", "", "", "", "", "", 152., 5411., 0.042, 
  0.001, 198., 0.002, 0.004, 250., "people tested", "", "", "", "", "", "", 
  "", "", "", 0., 1.28932753*^8, 66.444, 29.3, 6.857, 4.321, 17336.469, 2.5, 
  152.783, 13.06, 6.9, 21.4, 87.847, 1.38, 75.05, 0.779}, 
 {"MEX", "North America", "Mexico", "2020-02-01", "", "", "", "", "", "", "", 
  "", "", "", "", "", "", "", "", "", "", "", "", "", "", 66., 5477., 0.042, 
  0.001, 192., 0.001, 0.004, 250., "people tested", "", "", "", "", "", "", 
  "", "", "", 0., 1.28932753*^8, 66.444, 29.3, 6.857, 4.321, 17336.469, 2.5, 
  152.783, 13.06, 6.9, 21.4, 87.847, 1.38, 75.05, 0.779}, 
 {"MEX", "North America", "Mexico", "2020-02-02", "", "", "", "", "", "", "", 
  "", "", "", "", "", "", "", "", "", "", "", "", "", "", 103., 5580., 0.043, 
  0.001, 184., 0.001, 0.003, 333.3, "people tested", "", "", "", "", "", "", 
  "", "", "", 0., 1.28932753*^8, 66.444, 29.3, 6.857, 4.321, 17336.469, 2.5, 
  152.783, 13.06, 6.9, 21.4, 87.847, 1.38, 75.05, 0.779}, 
 {"MEX", "North America", "Mexico", "2020-02-03", "", "", "", "", "", "", "", 
  "", "", "", "", "", "", "", "", "", "", "", "", "", "", 141., 5721., 0.044, 
  0.001, 164., 0.001, 0.003, 333.3, "people tested", "", "", "", "", "", "", 
  "", "", "", 0., 1.28932753*^8, 66.444, 29.3, 6.857, 4.321, 17336.469, 2.5, 
  152.783, 13.06, 6.9, 21.4, 87.847, 1.38, 75.05, 0.779}, 
 {"MEX", "North America", "Mexico", "2020-02-04", "", "", "", "", "", "", "", 
  "", "", "", "", "", "", "", "", "", "", "", "", "", "", 255., 5976., 0.046, 
  0.002, 166., 0.001, 0.003, 333.3, "people tested", "", "", "", "", "", "", 
  "", "", "", 0., 1.28932753*^8, 66.444, 29.3, 6.857, 4.321, 17336.469, 2.5, 
  152.783, 13.06, 6.9, 21.4, 87.847, 1.38, 75.05, 0.779}, 
 {"MEX", "North America", "Mexico", "2020-02-05", "", "", "", "", "", "", "", 
  "", "", "", "", "", "", "", "", "", "", "", "", "", "", 234., 6210., 0.048, 
  0.002, 169., 0.001, 0.004, 250., "people tested", "", "", "", "", "", "", 
  "", "", "", 0., 1.28932753*^8, 66.444, 29.3, 6.857, 4.321, 17336.469, 2.5, 
  152.783, 13.06, 6.9, 21.4, 87.847, 1.38, 75.05, 0.779}, 
 {"MEX", "North America", "Mexico", "2020-02-06", "", "", "", "", "", "", "", 
  "", "", "", "", "", "", "", "", "", "", "", "", "", "", 231., 6441., 0.05, 
  0.002, 169., 0.001, 0.004, 250., "people tested", "", "", "", "", "", "", 
  "", "", "", 0., 1.28932753*^8, 66.444, 29.3, 6.857, 4.321, 17336.469, 2.5, 
  152.783, 13.06, 6.9, 21.4, 87.847, 1.38, 75.05, 0.779}, 
 {"MEX", "North America", "Mexico", "2020-02-07", "", "", "", "", "", "", "", 
  "", "", "", "", "", "", "", "", "", "", "", "", "", "", 173., 6614., 0.051, 
  0.001, 172., 0.001, 0.004, 250., "people tested", "", "", "", "", "", "", 
  "", "", "", 0., 1.28932753*^8, 66.444, 29.3, 6.857, 4.321, 17336.469, 2.5, 
  152.783, 13.06, 6.9, 21.4, 87.847, 1.38, 75.05, 0.779}, 
 {"MEX", "North America", "Mexico", "2020-02-08", "", "", "", "", "", "", "", 
  "", "", "", "", "", "", "", "", "", "", "", "", "", "", 68., 6682., 0.052, 
  0.001, 172., 0.001, 0.004, 250., "people tested", "", "", "", "", "", "", 
  "", "", "", 0., 1.28932753*^8, 66.444, 29.3, 6.857, 4.321, 17336.469, 2.5, 
  152.783, 13.06, 6.9, 21.4, 87.847, 1.38, 75.05, 0.779}, 
 {"MEX", "North America", "Mexico", "2020-02-09", "", "", "", "", "", "", "", 
  "", "", "", "", "", "", "", "", "", "", "", "", "", "", 130., 6812., 0.053, 
  0.001, 176., 0.001, 0.004, 250., "people tested", "", "", "", "", "", "", 
  "", "", "", 0., 1.28932753*^8, 66.444, 29.3, 6.857, 4.321, 17336.469, 2.5, 
  152.783, 13.06, 6.9, 21.4, 87.847, 1.38, 75.05, 0.779}, 
 {"MEX", "North America", "Mexico", "2020-02-10", "", "", "", "", "", "", "", 
  "", "", "", "", "", "", "", "", "", "", "", "", "", "", 330., 7142., 0.055, 
  0.003, 203., 0.002, 0.004, 250., "people tested", "", "", "", "", "", "", 
  "", "", "", 0., 1.28932753*^8, 66.444, 29.3, 6.857, 4.321, 17336.469, 2.5, 
  152.783, 13.06, 6.9, 21.4, 87.847, 1.38, 75.05, 0.779}, 
 {"MEX", "North America", "Mexico", "2020-02-11", "", "", "", "", "", "", "", 
  "", "", "", "", "", "", "", "", "", "", "", "", "", "", 247., 7389., 0.057, 
  0.002, 202., 0.002, 0.004, 250., "people tested", "", "", "", "", "", "", 
  "", "", "", 0., 1.28932753*^8, 66.444, 29.3, 6.857, 4.321, 17336.469, 2.5, 
  152.783, 13.06, 6.9, 21.4, 87.847, 1.38, 75.05, 0.779}, 
 {"MEX", "North America", "Mexico", "2020-02-12", "", "", "", "", "", "", "", 
  "", "", "", "", "", "", "", "", "", "", "", "", "", "", 263., 7652., 0.059, 
  0.002, 206., 0.002, 0.003, 333.3, "people tested", "", "", "", "", "", "", 
  "", "", "", 0., 1.28932753*^8, 66.444, 29.3, 6.857, 4.321, 17336.469, 2.5, 
  152.783, 13.06, 6.9, 21.4, 87.847, 1.38, 75.05, 0.779}, 
 {"MEX", "North America", "Mexico", "2020-02-13", "", "", "", "", "", "", "", 
  "", "", "", "", "", "", "", "", "", "", "", "", "", "", 193., 7845., 0.061, 
  0.001, 201., 0.002, 0.003, 333.3, "people tested", "", "", "", "", "", "", 
  "", "", "", 0., 1.28932753*^8, 66.444, 29.3, 6.857, 4.321, 17336.469, 2.5, 
  152.783, 13.06, 6.9, 21.4, 87.847, 1.38, 75.05, 0.779}, 
 {"MEX", "North America", "Mexico", "2020-02-14", "", "", "", "", "", "", "", 
  "", "", "", "", "", "", "", "", "", "", "", "", "", "", 164., 8009., 0.062, 
  0.001, 199., 0.002, 0.004, 250., "people tested", "", "", "", "", "", "", 
  "", "", "", 0., 1.28932753*^8, 66.444, 29.3, 6.857, 4.321, 17336.469, 2.5, 
  152.783, 13.06, 6.9, 21.4, 87.847, 1.38, 75.05, 0.779}, 
 {"MEX", "North America", "Mexico", "2020-02-15", "", "", "", "", "", "", "", 
  "", "", "", "", "", "", "", "", "", "", "", "", "", "", 76., 8085., 0.063, 
  0.001, 200., 0.002, 0.004, 250., "people tested", "", "", "", "", "", "", 
  "", "", "", 0., 1.28932753*^8, 66.444, 29.3, 6.857, 4.321, 17336.469, 2.5, 
  152.783, 13.06, 6.9, 21.4, 87.847, 1.38, 75.05, 0.779}, 
 {"MEX", "North America", "Mexico", "2020-02-16", "", "", "", "", "", "", "", 
  "", "", "", "", "", "", "", "", "", "", "", "", "", "", 103., 8188., 0.064, 
  0.001, 197., 0.002, 0.004, 250., "people tested", "", "", "", "", "", "", 
  "", "", "", 0., 1.28932753*^8, 66.444, 29.3, 6.857, 4.321, 17336.469, 2.5, 
  152.783, 13.06, 6.9, 21.4, 87.847, 1.38, 75.05, 0.779}, 
 {"MEX", "North America", "Mexico", "2020-02-17", "", "", "", "", "", "", "", 
  "", "", "", "", "", "", "", "", "", "", "", "", "", "", 247., 8435., 0.065, 
  0.002, 185., 0.001, 0.003, 333.3, "people tested", "", "", "", "", "", "", 
  "", "", "", 0., 1.28932753*^8, 66.444, 29.3, 6.857, 4.321, 17336.469, 2.5, 
  152.783, 13.06, 6.9, 21.4, 87.847, 1.38, 75.05, 0.779}, 
 {"MEX", "North America", "Mexico", "2020-02-18", "", "", "", "", "", "", "", 
  "", "", "", "", "", "", "", "", "", "", "", "", "", "", 255., 8690., 0.067, 
  0.002, 186., 0.001, 0.002, 500., "people tested", "", "", "", "", "", "", 
  "", "", "", 0., 1.28932753*^8, 66.444, 29.3, 6.857, 4.321, 17336.469, 2.5, 
  152.783, 13.06, 6.9, 21.4, 87.847, 1.38, 75.05, 0.779}, 
 {"MEX", "North America", "Mexico", "2020-02-19", "", "", "", "", "", "", "", 
  "", "", "", "", "", "", "", "", "", "", "", "", "", "", 185., 8875., 0.069, 
  0.001, 175., 0.001, 0.002, 500., "people tested", "", "", "", "", "", "", 
  "", "", "", 0., 1.28932753*^8, 66.444, 29.3, 6.857, 4.321, 17336.469, 2.5, 
  152.783, 13.06, 6.9, 21.4, 87.847, 1.38, 75.05, 0.779}, 
 {"MEX", "North America", "Mexico", "2020-02-20", "", "", "", "", "", "", "", 
  "", "", "", "", "", "", "", "", "", "", "", "", "", "", 177., 9052., 0.07, 
  0.001, 172., 0.001, 0.001, 1000., "people tested", "", "", "", "", "", "", 
  "", "", "", 0., 1.28932753*^8, 66.444, 29.3, 6.857, 4.321, 17336.469, 2.5, 
  152.783, 13.06, 6.9, 21.4, 87.847, 1.38, 75.05, 0.779}, 
 {"MEX", "North America", "Mexico", "2020-02-21", "", "", "", "", "", "", "", 
  "", "", "", "", "", "", "", "", "", "", "", "", "", "", 131., 9183., 0.071, 
  0.001, 168., 0.001, 0., "", "people tested", "", "", "", "", "", "", "", 
  "", "", 0., 1.28932753*^8, 66.444, 29.3, 6.857, 4.321, 17336.469, 2.5, 
  152.783, 13.06, 6.9, 21.4, 87.847, 1.38, 75.05, 0.779}, 
 {"MEX", "North America", "Mexico", "2020-02-22", "", "", "", "", "", "", "", 
  "", "", "", "", "", "", "", "", "", "", "", "", "", "", 54., 9237., 0.072, 
  0., 165., 0.001, 0.001, 1000., "people tested", "", "", "", "", "", "", "", 
  "", "", 0., 1.28932753*^8, 66.444, 29.3, 6.857, 4.321, 17336.469, 2.5, 
  152.783, 13.06, 6.9, 21.4, 87.847, 1.38, 75.05, 0.779}, 
 {"MEX", "North America", "Mexico", "2020-02-23", "", "", "", "", "", "", "", 
  "", "", "", "", "", "", "", "", "", "", "", "", "", "", 111., 9348., 0.073, 
  0.001, 166., 0.001, 0.001, 1000., "people tested", "", "", "", "", "", "", 
  "", "", "", 0., 1.28932753*^8, 66.444, 29.3, 6.857, 4.321, 17336.469, 2.5, 
  152.783, 13.06, 6.9, 21.4, 87.847, 1.38, 75.05, 0.779}, 
 {"MEX", "North America", "Mexico", "2020-02-24", "", "", "", "", "", "", "", 
  "", "", "", "", "", "", "", "", "", "", "", "", "", "", 212., 9560., 0.074, 
  0.002, 161., 0.001, 0.002, 500., "people tested", "", "", "", "", "", "", 
  "", "", "", 0., 1.28932753*^8, 66.444, 29.3, 6.857, 4.321, 17336.469, 2.5, 
  152.783, 13.06, 6.9, 21.4, 87.847, 1.38, 75.05, 0.779}, 
 {"MEX", "North America", "Mexico", "2020-02-25", "", "", "", "", "", "", "", 
  "", "", "", "", "", "", "", "", "", "", "", "", "", "", 267., 9827., 0.076, 
  0.002, 162., 0.001, 0.003, 333.3, "people tested", "", "", "", "", "", "", 
  "", "", "", 0., 1.28932753*^8, 66.444, 29.3, 6.857, 4.321, 17336.469, 2.5, 
  152.783, 13.06, 6.9, 21.4, 87.847, 1.38, 75.05, 0.779}, 
 {"MEX", "North America", "Mexico", "2020-02-26", "", "", "", "", "", "", "", 
  "", "", "", "", "", "", "", "", "", "", "", "", "", "", 205., 10032., 
  0.078, 0.002, 165., 0.001, 0.003, 333.3, "people tested", "", "", "", "", 
  "", "", "", "", "", 0., 1.28932753*^8, 66.444, 29.3, 6.857, 4.321, 
  17336.469, 2.5, 152.783, 13.06, 6.9, 21.4, 87.847, 1.38, 75.05, 0.779}, 
 {"MEX", "North America", "Mexico", "2020-02-27", "", "", "", "", "", "", "", 
  "", "", "", "", "", "", "", "", "", "", "", "", "", "", 198., 10230., 
  0.079, 0.002, 168., 0.001, 0.009, 111.1, "people tested", "", "", "", "", 
  "", "", "", "", "", 0., 1.28932753*^8, 66.444, 29.3, 6.857, 4.321, 
  17336.469, 2.5, 152.783, 13.06, 6.9, 21.4, 87.847, 1.38, 75.05, 0.779}, 
 {"MEX", "North America", "Mexico", "2020-02-28", 1., 1., "", "", "", "", 
  0.008, 0.008, "", "", "", "", "", "", "", "", "", "", "", "", "", 218., 
  10448., 0.081, 0.002, 181., 0.001, 0.012, 83.3, "people tested", "", "", 
  "", "", "", "", "", "", "", 2.78, 1.28932753*^8, 66.444, 29.3, 6.857, 
  4.321, 17336.469, 2.5, 152.783, 13.06, 6.9, 21.4, 87.847, 1.38, 75.05, 
  0.779}, {"MEX", "North America", "Mexico", "2020-02-29", 4., 3., "", "", 
  "", "", 0.031, 0.023, "", "", "", "", "", "", "", "", "", "", "", "", "", 
  85., 10533., 0.082, 0.001, 185., 0.001, 0.013, 76.9, "people tested", "", 
  "", "", "", "", "", "", "", "", 2.78, 1.28932753*^8, 66.444, 29.3, 6.857, 
  4.321, 17336.469, 2.5, 152.783, 13.06, 6.9, 21.4, 87.847, 1.38, 75.05, 
  0.779}, {"MEX", "North America", "Mexico", "2020-03-01", 5., 1., "", "", 
  "", "", 0.039, 0.008, "", "", "", "", "", "", "", "", "", "", "", "", "", 
  144., 10677., 0.083, 0.001, 190., 0.001, 0.014, 71.4, "people tested", "", 
  "", "", "", "", "", "", "", "", 2.78, 1.28932753*^8, 66.444, 29.3, 6.857, 
  4.321, 17336.469, 2.5, 152.783, 13.06, 6.9, 21.4, 87.847, 1.38, 75.05, 
  0.779}, {"MEX", "North America", "Mexico", "2020-03-02", 5., 0., "", "", 
  "", "", 0.039, 0., "", "", "", "", "", "", "", "", "", "", "", "", "", 
  280., 10957., 0.085, 0.002, 200., 0.002, 0.016, 62.5, "people tested", "", 
  "", "", "", "", "", "", "", "", 2.78, 1.28932753*^8, 66.444, 29.3, 6.857, 
  4.321, 17336.469, 2.5, 152.783, 13.06, 6.9, 21.4, 87.847, 1.38, 75.05, 
  0.779}, {"MEX", "North America", "Mexico", "2020-03-03", 5., 0., "", "", 
  "", "", 0.039, 0., "", "", "", "", "", "", "", "", "", "", "", "", "", 
  286., 11243., 0.087, 0.002, 202., 0.002, 0.023, 43.5, "people tested", "", 
  "", "", "", "", "", "", "", "", 2.78, 1.28932753*^8, 66.444, 29.3, 6.857, 
  4.321, 17336.469, 2.5, 152.783, 13.06, 6.9, 21.4, 87.847, 1.38, 75.05, 
  0.779}, {"MEX", "North America", "Mexico", "2020-03-04", 5., 0., 0.714, "", 
  "", 0., 0.039, 0., 0.006, "", "", 0., "", "", "", "", "", "", "", "", "", 
  236., 11479., 0.089, 0.002, 207., 0.002, 0.028, 35.7, "people tested", "", 
  "", "", "", "", "", "", "", "", 2.78, 1.28932753*^8, 66.444, 29.3, 6.857, 
  4.321, 17336.469, 2.5, 152.783, 13.06, 6.9, 21.4, 87.847, 1.38, 75.05, 
  0.779}, {"MEX", "North America", "Mexico", "2020-03-05", 5., 0., 0.714, "", 
  "", 0., 0.039, 0., 0.006, "", "", 0., "", "", "", "", "", "", "", "", "", 
  226., 11705., 0.091, 0.002, 211., 0.002, 0.029, 34.5, "people tested", "", 
  "", "", "", "", "", "", "", "", 2.78, 1.28932753*^8, 66.444, 29.3, 6.857, 
  4.321, 17336.469, 2.5, 152.783, 13.06, 6.9, 21.4, 87.847, 1.38, 75.05, 
  0.779}, {"MEX", "North America", "Mexico", "2020-03-06", 6., 1., 0.714, "", 
  "", 0., 0.047, 0.008, 0.006, "", "", 0., "", "", "", "", "", "", "", "", 
  "", 173., 11878., 0.092, 0.001, 204., 0.002, 0.031, 32.3, "people tested", 
  "", "", "", "", "", "", "", "", "", 2.78, 1.28932753*^8, 66.444, 29.3, 
  6.857, 4.321, 17336.469, 2.5, 152.783, 13.06, 6.9, 21.4, 87.847, 1.38, 
  75.05, 0.779}, {"MEX", "North America", "Mexico", "2020-03-07", 6., 0., 
  0.286, "", "", 0., 0.047, 0., 0.002, "", "", 0., "", "", "", "", "", "", 
  "", "", "", 78., 11956., 0.093, 0.001, 203., 0.002, 0.034, 29.4, 
  "people tested", "", "", "", "", "", "", "", "", "", 2.78, 1.28932753*^8, 
  66.444, 29.3, 6.857, 4.321, 17336.469, 2.5, 152.783, 13.06, 6.9, 21.4, 
  87.847, 1.38, 75.05, 0.779}, {"MEX", "North America", "Mexico", 
  "2020-03-08", 7., 1., 0.286, "", "", 0., 0.054, 0.008, 0.002, "", "", 0., 
  "", "", "", "", "", "", "", "", "", 113., 12069., 0.094, 0.001, 199., 
  0.002, 0.04, 25., "people tested", "", "", "", "", "", "", "", "", "", 
  2.78, 1.28932753*^8, 66.444, 29.3, 6.857, 4.321, 17336.469, 2.5, 152.783, 
  13.06, 6.9, 21.4, 87.847, 1.38, 75.05, 0.779}, 
 {"MEX", "North America", "Mexico", "2020-03-09", 7., 0., 0.286, "", "", 0., 
  0.054, 0., 0.002, "", "", 0., "", "", "", "", "", "", "", "", "", 241., 
  12310., 0.095, 0.002, 193., 0.001, 0.041, 24.4, "people tested", "", "", 
  "", "", "", "", "", "", "", 2.78, 1.28932753*^8, 66.444, 29.3, 6.857, 
  4.321, 17336.469, 2.5, 152.783, 13.06, 6.9, 21.4, 87.847, 1.38, 75.05, 
  0.779}, {"MEX", "North America", "Mexico", "2020-03-10", 7., 0., 0.286, "", 
  "", 0., 0.054, 0., 0.002, "", "", 0., "", "", "", "", "", "", "", "", "", 
  253., 12563., 0.097, 0.002, 189., 0.001, 0.045, 22.2, "people tested", "", 
  "", "", "", "", "", "", "", "", 2.78, 1.28932753*^8, 66.444, 29.3, 6.857, 
  4.321, 17336.469, 2.5, 152.783, 13.06, 6.9, 21.4, 87.847, 1.38, 75.05, 
  0.779}, {"MEX", "North America", "Mexico", "2020-03-11", 8., 1., 0.429, "", 
  "", 0., 0.062, 0.008, 0.003, "", "", 0., "", "", "", "", "", "", "", "", 
  "", 317., 12880., 0.1, 0.002, 200., 0.002, 0.064, 15.6, "people tested", 
  "", "", "", "", "", "", "", "", "", 2.78, 1.28932753*^8, 66.444, 29.3, 
  6.857, 4.321, 17336.469, 2.5, 152.783, 13.06, 6.9, 21.4, 87.847, 1.38, 
  75.05, 0.779}, {"MEX", "North America", "Mexico", "2020-03-12", 12., 4., 
  1., "", "", 0., 0.093, 0.031, 0.008, "", "", 0., "", "", "", "", "", "", 
  "", "", "", 384., 13264., 0.103, 0.003, 223., 0.002, 0.078, 12.8, 
  "people tested", "", "", "", "", "", "", "", "", "", 2.78, 1.28932753*^8, 
  66.444, 29.3, 6.857, 4.321, 17336.469, 2.5, 152.783, 13.06, 6.9, 21.4, 
  87.847, 1.38, 75.05, 0.779}, {"MEX", "North America", "Mexico", 
  "2020-03-13", 26., 14., 2.857, "", "", 0., 0.202, 0.109, 0.022, "", "", 0., 
  "", "", "", "", "", "", "", "", "", 438., 13702., 0.106, 0.003, 261., 
  0.002, 0.1, 10., "people tested", "", "", "", "", "", "", "", "", "", 2.78, 
  1.28932753*^8, 66.444, 29.3, 6.857, 4.321, 17336.469, 2.5, 152.783, 13.06, 
  6.9, 21.4, 87.847, 1.38, 75.05, 0.779}, {"MEX", "North America", "Mexico", 
  "2020-03-14", 41., 15., 5., "", "", 0., 0.318, 0.116, 0.039, "", "", 0., 
  "", "", "", "", "", "", "", "", "", 221., 13923., 0.108, 0.002, 281., 
  0.002, 0.115, 8.7, "people tested", "", "", "", "", "", "", "", "", "", 
  2.78, 1.28932753*^8, 66.444, 29.3, 6.857, 4.321, 17336.469, 2.5, 152.783, 
  13.06, 6.9, 21.4, 87.847, 1.38, 75.05, 0.779}, 
 {"MEX", "North America", "Mexico", "2020-03-15", 53., 12., 6.571, "", "", 
  0., 0.411, 0.093, 0.051, "", "", 0., "", "", "", "", "", "", "", "", "", 
  242., 14165., 0.11, 0.002, 299., 0.002, 0.123, 8.1, "people tested", "", 
  "", "", "", "", "", "", "", "", 2.78, 1.28932753*^8, 66.444, 29.3, 6.857, 
  4.321, 17336.469, 2.5, 152.783, 13.06, 6.9, 21.4, 87.847, 1.38, 75.05, 
  0.779}, {"MEX", "North America", "Mexico", "2020-03-16", 82., 29., 10.714, 
  "", "", 0., 0.636, 0.225, 0.083, "", "", 0., "", "", "", "", "", "", "", 
  "", "", 366., 14531., 0.113, 0.003, 317., 0.002, 0.148, 6.8, 
  "people tested", "", "", "", "", "", "", "", "", "", 2.78, 1.28932753*^8, 
  66.444, 29.3, 6.857, 4.321, 17336.469, 2.5, 152.783, 13.06, 6.9, 21.4, 
  87.847, 1.38, 75.05, 0.779}, {"MEX", "North America", "Mexico", 
  "2020-03-17", 93., 11., 12.286, "", "", 0., 0.721, 0.085, 0.095, "", "", 
  0., "", "", "", "", "", "", "", "", "", 721., 15252., 0.118, 0.006, 384., 
  0.003, 0.155, 6.5, "people tested", "", "", "", "", "", "", "", "", "", 
  2.78, 1.28932753*^8, 66.444, 29.3, 6.857, 4.321, 17336.469, 2.5, 152.783, 
  13.06, 6.9, 21.4, 87.847, 1.38, 75.05, 0.779}, 
 {"MEX", "North America", "Mexico", "2020-03-18", 118., 25., 15.714, "", "", 
  0., 0.915, 0.194, 0.122, "", "", 0., "", "", "", "", "", "", "", "", "", 
  786., 16038., 0.124, 0.006, 451., 0.003, 0.157, 6.4, "people tested", "", 
  "", "", "", "", "", "", "", "", 2.78, 1.28932753*^8, 66.444, 29.3, 6.857, 
  4.321, 17336.469, 2.5, 152.783, 13.06, 6.9, 21.4, 87.847, 1.38, 75.05, 
  0.779}, {"MEX", "North America", "Mexico", "2020-03-19", 164., 46., 21.714, 
  1., 1., 0.143, 1.272, 0.357, 0.168, 0.008, 0.008, 0.001, 1.92, "", "", "", 
  "", "", "", "", "", 841., 16879., 0.131, 0.007, 516., 0.004, 0.167, 6., 
  "people tested", "", "", "", "", "", "", "", "", "", 2.78, 1.28932753*^8, 
  66.444, 29.3, 6.857, 4.321, 17336.469, 2.5, 152.783, 13.06, 6.9, 21.4, 
  87.847, 1.38, 75.05, 0.779}, {"MEX", "North America", "Mexico", 
  "2020-03-20", 203., 39., 25.286, 2., 1., 0.286, 1.574, 0.302, 0.196, 0.016, 
  0.008, 0.002, 1.91, "", "", "", "", "", "", "", "", 758., 17637., 0.137, 
  0.006, 562., 0.004, 0.17, 5.9, "people tested", "", "", "", "", "", "", "", 
  "", "", 2.78, 1.28932753*^8, 66.444, 29.3, 6.857, 4.321, 17336.469, 2.5, 
  152.783, 13.06, 6.9, 21.4, 87.847, 1.38, 75.05, 0.779}, 
 {"MEX", "North America", "Mexico", "2020-03-21", 251., 48., 30., 2., 0., 
  0.286, 1.947, 0.372, 0.233, 0.016, 0., 0.002, 1.91, "", "", "", "", "", "", 
  "", "", 494., 18131., 0.141, 0.004, 601., 0.005, 0.167, 6., 
  "people tested", "", "", "", "", "", "", "", "", "", 8.33, 1.28932753*^8, 
  66.444, 29.3, 6.857, 4.321, 17336.469, 2.5, 152.783, 13.06, 6.9, 21.4, 
  87.847, 1.38, 75.05, 0.779}, {"MEX", "North America", "Mexico", 
  "2020-03-22", 316., 65., 37.571, 3., 1., 0.429, 2.451, 0.504, 0.291, 0.023, 
  0.008, 0.003, 1.9, "", "", "", "", "", "", "", "", 415., 18546., 0.144, 
  0.003, 626., 0.005, 0.168, 6., "people tested", "", "", "", "", "", "", "", 
  "", "", 8.33, 1.28932753*^8, 66.444, 29.3, 6.857, 4.321, 17336.469, 2.5, 
  152.783, 13.06, 6.9, 21.4, 87.847, 1.38, 75.05, 0.779}, 
 {"MEX", "North America", "Mexico", "2020-03-23", 367., 51., 40.714, 4., 1., 
  0.571, 2.846, 0.396, 0.316, 0.031, 0.008, 0.004, 1.89, "", "", "", "", "", 
  "", "", "", 1082., 19628., 0.152, 0.008, 728., 0.006, 0.161, 6.2, 
  "people tested", "", "", "", "", "", "", "", "", "", 19.44, 1.28932753*^8, 
  66.444, 29.3, 6.857, 4.321, 17336.469, 2.5, 152.783, 13.06, 6.9, 21.4, 
  87.847, 1.38, 75.05, 0.779}, {"MEX", "North America", "Mexico", 
  "2020-03-24", 405., 38., 44.571, 5., 1., 0.714, 3.141, 0.295, 0.346, 0.039, 
  0.008, 0.006, 1.88, "", "", "", "", "", "", "", "", 1370., 20998., 0.163, 
  0.011, 821., 0.006, 0.164, 6.1, "people tested", "", "", "", "", "", "", 
  "", "", "", 52.78, 1.28932753*^8, 66.444, 29.3, 6.857, 4.321, 17336.469, 
  2.5, 152.783, 13.06, 6.9, 21.4, 87.847, 1.38, 75.05, 0.779}, 
 {"MEX", "North America", "Mexico", "2020-03-25", 475., 70., 51., 6., 1., 
  0.857, 3.684, 0.543, 0.396, 0.047, 0.008, 0.007, 1.88, "", "", "", "", "", 
  "", "", "", 1421., 22419., 0.174, 0.011, 912., 0.007, 0.157, 6.4, 
  "people tested", "", "", "", "", "", "", "", "", "", 52.78, 1.28932753*^8, 
  66.444, 29.3, 6.857, 4.321, 17336.469, 2.5, 152.783, 13.06, 6.9, 21.4, 
  87.847, 1.38, 75.05, 0.779}, {"MEX", "North America", "Mexico", 
  "2020-03-26", 585., 110., 60.143, 8., 2., 1., 4.537, 0.853, 0.466, 0.062, 
  0.016, 0.008, 1.87, "", "", "", "", "", "", "", "", 1379., 23798., 0.185, 
  0.011, 988., 0.008, 0.155, 6.5, "people tested", "", "", "", "", "", "", 
  "", "", "", 63.89, 1.28932753*^8, 66.444, 29.3, 6.857, 4.321, 17336.469, 
  2.5, 152.783, 13.06, 6.9, 21.4, 87.847, 1.38, 75.05, 0.779}, 
 {"MEX", "North America", "Mexico", "2020-03-27", 717., 132., 73.429, 12., 
  4., 1.429, 5.561, 1.024, 0.57, 0.093, 0.031, 0.011, 1.86, "", "", "", "", 
  "", "", "", "", 1602., 25400., 0.197, 0.012, 1109., 0.009, 0.154, 6.5, 
  "people tested", "", "", "", "", "", "", "", "", "", 63.89, 1.28932753*^8, 
  66.444, 29.3, 6.857, 4.321, 17336.469, 2.5, 152.783, 13.06, 6.9, 21.4, 
  87.847, 1.38, 75.05, 0.779}, {"MEX", "North America", "Mexico", 
  "2020-03-28", 848., 131., 85.286, 16., 4., 2., 6.577, 1.016, 0.661, 0.124, 
  0.031, 0.016, 1.85, "", "", "", "", "", "", "", "", 794., 26194., 0.203, 
  0.006, 1152., 0.009, 0.161, 6.2, "people tested", "", "", "", "", "", "", 
  "", "", "", 63.89, 1.28932753*^8, 66.444, 29.3, 6.857, 4.321, 17336.469, 
  2.5, 152.783, 13.06, 6.9, 21.4, 87.847, 1.38, 75.05, 0.779}, 
 {"MEX", "North America", "Mexico", "2020-03-29", 993., 145., 96.714, 20., 
  4., 2.429, 7.702, 1.125, 0.75, 0.155, 0.031, 0.019, 1.82, "", "", "", "", 
  "", "", "", "", 764., 26958., 0.209, 0.006, 1202., 0.009, 0.165, 6.1, 
  "people tested", "", "", "", "", "", "", "", "", "", 63.89, 1.28932753*^8, 
  66.444, 29.3, 6.857, 4.321, 17336.469, 2.5, 152.783, 13.06, 6.9, 21.4, 
  87.847, 1.38, 75.05, 0.779}, {"MEX", "North America", "Mexico", 
  "2020-03-30", 1094., 101., 103.857, 28., 8., 3.429, 8.485, 0.783, 0.806, 
  0.217, 0.062, 0.027, 1.8, "", "", "", "", "", "", "", "", 1683., 28641., 
  0.222, 0.013, 1288., 0.01, 0.174, 5.7, "people tested", "", "", "", "", "", 
  "", "", "", "", 82.41, 1.28932753*^8, 66.444, 29.3, 6.857, 4.321, 
  17336.469, 2.5, 152.783, 13.06, 6.9, 21.4, 87.847, 1.38, 75.05, 0.779}, 
 {"MEX", "North America", "Mexico", "2020-03-31", 1215., 121., 115.714, 29., 
  1., 3.429, 9.424, 0.938, 0.897, 0.225, 0.008, 0.027, 1.78, "", "", "", "", 
  "", "", "", "", 1514., 30155., 0.234, 0.012, 1308., 0.01, 0.181, 5.5, 
  "people tested", "", "", "", "", "", "", "", "", "", 82.41, 1.28932753*^8, 
  66.444, 29.3, 6.857, 4.321, 17336.469, 2.5, 152.783, 13.06, 6.9, 21.4, 
  87.847, 1.38, 75.05, 0.779}, {"MEX", "North America", "Mexico", 
  "2020-04-01", 1378., 163., 129., 37., 8., 4.429, 10.688, 1.264, 1.001, 
  0.287, 0.062, 0.034, 1.77, "", "", "", "", "", "", "", "", 1629., 31784., 
  0.247, 0.013, 1338., 0.01, 0.198, 5.1, "people tested", "", "", "", "", "", 
  "", "", "", "", 82.41, 1.28932753*^8, 66.444, 29.3, 6.857, 4.321, 
  17336.469, 2.5, 152.783, 13.06, 6.9, 21.4, 87.847, 1.38, 75.05, 0.779}, 
 {"MEX", "North America", "Mexico", "2020-04-02", 1510., 132., 132.143, 50., 
  13., 6., 11.712, 1.024, 1.025, 0.388, 0.101, 0.047, 1.75, "", "", "", "", 
  "", "", "", "", 1720., 33504., 0.26, 0.013, 1387., 0.011, 0.203, 4.9, 
  "people tested", "", "", "", "", "", "", "", "", "", 82.41, 1.28932753*^8, 
  66.444, 29.3, 6.857, 4.321, 17336.469, 2.5, 152.783, 13.06, 6.9, 21.4, 
  87.847, 1.38, 75.05, 0.779}, {"MEX", "North America", "Mexico", 
  "2020-04-03", 1688., 178., 138.714, 60., 10., 6.857, 13.092, 1.381, 1.076, 
  0.465, 0.078, 0.053, 1.74, "", "", "", "", "", "", "", "", 1772., 35276., 
  0.274, 0.014, 1411., 0.011, 0.213, 4.7, "people tested", "", "", "", "", 
  "", "", "", "", "", 82.41, 1.28932753*^8, 66.444, 29.3, 6.857, 4.321, 
  17336.469, 2.5, 152.783, 13.06, 6.9, 21.4, 87.847, 1.38, 75.05, 0.779}, 
 {"MEX", "North America", "Mexico", "2020-04-04", 1890., 202., 148.857, 79., 
  19., 9., 14.659, 1.567, 1.155, 0.613, 0.147, 0.07, 1.74, "", "", "", "", 
  "", "", "", "", 1106., 36382., 0.282, 0.009, 1455., 0.011, 0.212, 4.7, 
  "people tested", "", "", "", "", "", "", "", "", "", 82.41, 1.28932753*^8, 
  66.444, 29.3, 6.857, 4.321, 17336.469, 2.5, 152.783, 13.06, 6.9, 21.4, 
  87.847, 1.38, 75.05, 0.779}, {"MEX", "North America", "Mexico", 
  "2020-04-05", 2143., 253., 164.286, 94., 15., 10.571, 16.621, 1.962, 1.274, 
  0.729, 0.116, 0.082, 1.73, "", "", "", "", "", "", "", "", 835., 37217., 
  0.289, 0.006, 1466., 0.011, 0.22, 4.5, "people tested", "", "", "", "", "", 
  "", "", "", "", 82.41, 1.28932753*^8, 66.444, 29.3, 6.857, 4.321, 
  17336.469, 2.5, 152.783, 13.06, 6.9, 21.4, 87.847, 1.38, 75.05, 0.779}, 
 {"MEX", "North America", "Mexico", "2020-04-06", 2439., 296., 192.143, 125., 
  31., 13.857, 18.917, 2.296, 1.49, 0.969, 0.24, 0.107, 1.72, "", "", "", "", 
  "", "", "", "", 2076., 39293., 0.305, 0.016, 1522., 0.012, 0.238, 4.2, 
  "people tested", "", "", "", "", "", "", "", "", "", 82.41, 1.28932753*^8, 
  66.444, 29.3, 6.857, 4.321, 17336.469, 2.5, 152.783, 13.06, 6.9, 21.4, 
  87.847, 1.38, 75.05, 0.779}, {"MEX", "North America", "Mexico", 
  "2020-04-07", 2785., 346., 224.286, 141., 16., 16., 21.6, 2.684, 1.74, 
  1.094, 0.124, 0.124, 1.71, "", "", "", "", "", "", "", "", 2032., 41325., 
  0.321, 0.016, 1596., 0.012, 0.245, 4.1, "people tested", "", "", "", "", 
  "", "", "", "", "", 82.41, 1.28932753*^8, 66.444, 29.3, 6.857, 4.321, 
  17336.469, 2.5, 152.783, 13.06, 6.9, 21.4, 87.847, 1.38, 75.05, 0.779}, 
 {"MEX", "North America", "Mexico", "2020-04-08", 3181., 396., 257.571, 174., 
  33., 19.571, 24.672, 3.071, 1.998, 1.35, 0.256, 0.152, 1.69, "", "", "", 
  "", "", "", "", "", 2226., 43551., 0.338, 0.017, 1681., 0.013, 0.249, 4., 
  "people tested", "", "", "", "", "", "", "", "", "", 82.41, 1.28932753*^8, 
  66.444, 29.3, 6.857, 4.321, 17336.469, 2.5, 152.783, 13.06, 6.9, 21.4, 
  87.847, 1.38, 75.05, 0.779}, {"MEX", "North America", "Mexico", 
  "2020-04-09", 3441., 260., 275.857, 194., 20., 20.571, 26.688, 2.017, 2.14, 
  1.505, 0.155, 0.16, 1.66, "", "", "", "", "", "", "", "", 1706., 45257., 
  0.351, 0.013, 1679., 0.013, 0.261, 3.8, "people tested", "", "", "", "", 
  "", "", "", "", "", 82.41, 1.28932753*^8, 66.444, 29.3, 6.857, 4.321, 
  17336.469, 2.5, 152.783, 13.06, 6.9, 21.4, 87.847, 1.38, 75.05, 0.779}, 
 {"MEX", "North America", "Mexico", "2020-04-10", 3844., 403., 308., 233., 
  39., 24.714, 29.814, 3.126, 2.389, 1.807, 0.302, 0.192, 1.64, "", "", "", 
  "", "", "", "", "", 1974., 47231., 0.366, 0.015, 1708., 0.013, 0.271, 3.7, 
  "people tested", "", "", "", "", "", "", "", "", "", 82.41, 1.28932753*^8, 
  66.444, 29.3, 6.857, 4.321, 17336.469, 2.5, 152.783, 13.06, 6.9, 21.4, 
  87.847, 1.38, 75.05, 0.779}, {"MEX", "North America", "Mexico", 
  "2020-04-11", 4219., 375., 332.714, 273., 40., 27.714, 32.722, 2.908, 
  2.581, 2.117, 0.31, 0.215, 1.62, "", "", "", "", "", "", "", "", 1429., 
  48660., 0.377, 0.011, 1754., 0.014, 0.281, 3.6, "people tested", "", "", 
  "", "", "", "", "", "", "", 82.41, 1.28932753*^8, 66.444, 29.3, 6.857, 
  4.321, 17336.469, 2.5, 152.783, 13.06, 6.9, 21.4, 87.847, 1.38, 75.05, 
  0.779}, {"MEX", "North America", "Mexico", "2020-04-12", 4661., 442., 
  359.714, 296., 23., 28.857, 36.151, 3.428, 2.79, 2.296, 0.178, 0.224, 1.61, 
  "", "", "", "", "", "", "", "", 1230., 49890., 0.387, 0.01, 1810., 0.014, 
  0.29, 3.4, "people tested", "", "", "", "", "", "", "", "", "", 82.41, 
  1.28932753*^8, 66.444, 29.3, 6.857, 4.321, 17336.469, 2.5, 152.783, 13.06, 
  6.9, 21.4, 87.847, 1.38, 75.05, 0.779}, {"MEX", "North America", "Mexico", 
  "2020-04-13", 5014., 353., 367.857, 332., 36., 29.571, 38.888, 2.738, 
  2.853, 2.575, 0.279, 0.229, 1.59, "", "", "", "", "", "", "", "", 2869., 
  52759., 0.409, 0.022, 1924., 0.015, 0.296, 3.4, "people tested", "", "", 
  "", "", "", "", "", "", "", 82.41, 1.28932753*^8, 66.444, 29.3, 6.857, 
  4.321, 17336.469, 2.5, 152.783, 13.06, 6.9, 21.4, 87.847, 1.38, 75.05, 
  0.779}, {"MEX", "North America", "Mexico", "2020-04-14", 5399., 385., 
  373.429, 406., 74., 37.857, 41.875, 2.986, 2.896, 3.149, 0.574, 0.294, 
  1.58, "", "", "", "", "", "", "", "", 2945., 55704., 0.432, 0.023, 2054., 
  0.016, 0.306, 3.3, "people tested", "", "", "", "", "", "", "", "", "", 
  82.41, 1.28932753*^8, 66.444, 29.3, 6.857, 4.321, 17336.469, 2.5, 152.783, 
  13.06, 6.9, 21.4, 87.847, 1.38, 75.05, 0.779}, 
 {"MEX", "North America", "Mexico", "2020-04-15", 5847., 448., 380.857, 449., 
  43., 39.286, 45.349, 3.475, 2.954, 3.482, 0.334, 0.305, 1.57, "", "", "", 
  "", "", "", "", "", 2875., 58579., 0.454, 0.022, 2147., 0.017, 0.319, 3.1, 
  "people tested", "", "", "", "", "", "", "", "", "", 82.41, 1.28932753*^8, 
  66.444, 29.3, 6.857, 4.321, 17336.469, 2.5, 152.783, 13.06, 6.9, 21.4, 
  87.847, 1.38, 75.05, 0.779}, {"MEX", "North America", "Mexico", 
  "2020-04-16", 6297., 450., 408., 486., 37., 41.714, 48.839, 3.49, 3.164, 
  3.769, 0.287, 0.324, 1.56, "", "", "", "", "", "", "", "", 2760., 61339., 
  0.476, 0.021, 2297., 0.018, 0.33, 3., "people tested", "", "", "", "", "", 
  "", "", "", "", 82.41, 1.28932753*^8, 66.444, 29.3, 6.857, 4.321, 
  17336.469, 2.5, 152.783, 13.06, 6.9, 21.4, 87.847, 1.38, 75.05, 0.779}, 
 {"MEX", "North America", "Mexico", "2020-04-17", 6875., 578., 433., 546., 
  60., 44.714, 53.322, 4.483, 3.358, 4.235, 0.465, 0.347, 1.55, "", "", "", 
  "", "", "", "", "", 3119., 64458., 0.5, 0.024, 2461., 0.019, 0.341, 2.9, 
  "people tested", "", "", "", "", "", "", "", "", "", 82.41, 1.28932753*^8, 
  66.444, 29.3, 6.857, 4.321, 17336.469, 2.5, 152.783, 13.06, 6.9, 21.4, 
  87.847, 1.38, 75.05, 0.779}, {"MEX", "North America", "Mexico", 
  "2020-04-18", 7497., 622., 468.286, 650., 104., 53.857, 58.147, 4.824, 
  3.632, 5.041, 0.807, 0.418, 1.55, "", "", "", "", "", "", "", "", 1695., 
  66153., 0.513, 0.013, 2499., 0.019, 0.356, 2.8, "people tested", "", "", 
  "", "", "", "", "", "", "", 82.41, 1.28932753*^8, 66.444, 29.3, 6.857, 
  4.321, 17336.469, 2.5, 152.783, 13.06, 6.9, 21.4, 87.847, 1.38, 75.05, 
  0.779}, {"MEX", "North America", "Mexico", "2020-04-19", 8261., 764., 
  514.286, 686., 36., 55.714, 64.072, 5.926, 3.989, 5.321, 0.279, 0.432, 
  1.54, "", "", "", "", "", "", "", "", 1578., 67731., 0.525, 0.012, 2549., 
  0.02, 0.367, 2.7, "people tested", "", "", "", "", "", "", "", "", "", 
  82.41, 1.28932753*^8, 66.444, 29.3, 6.857, 4.321, 17336.469, 2.5, 152.783, 
  13.06, 6.9, 21.4, 87.847, 1.38, 75.05, 0.779}, 
 {"MEX", "North America", "Mexico", "2020-04-20", 8772., 511., 536.857, 712., 
  26., 54.286, 68.035, 3.963, 4.164, 5.522, 0.202, 0.421, 1.54, "", "", "", 
  "", "", "", "", "", 3705., 71436., 0.554, 0.029, 2668., 0.021, 0.38, 2.6, 
  "people tested", "", "", "", "", "", "", "", "", "", 82.41, 1.28932753*^8, 
  66.444, 29.3, 6.857, 4.321, 17336.469, 2.5, 152.783, 13.06, 6.9, 21.4, 
  87.847, 1.38, 75.05, 0.779}, {"MEX", "North America", "Mexico", 
  "2020-04-21", 9501., 729., 586., 857., 145., 64.429, 73.69, 5.654, 4.545, 
  6.647, 1.125, 0.5, 1.53, "", "", "", "", "", "", "", "", 3420., 74856., 
  0.581, 0.027, 2736., 0.021, 0.4, 2.5, "people tested", "", "", "", "", "", 
  "", "", "", "", 82.41, 1.28932753*^8, 66.444, 29.3, 6.857, 4.321, 
  17336.469, 2.5, 152.783, 13.06, 6.9, 21.4, 87.847, 1.38, 75.05, 0.779}, 
 {"MEX", "North America", "Mexico", "2020-04-22", 10544., 1043., 671., 970., 
  113., 74.429, 81.779, 8.089, 5.204, 7.523, 0.876, 0.577, 1.52, "", "", "", 
  "", "", "", "", "", 3326., 78182., 0.606, 0.026, 2800., 0.022, 0.413, 2.4, 
  "people tested", "", "", "", "", "", "", "", "", "", 82.41, 1.28932753*^8, 
  66.444, 29.3, 6.857, 4.321, 17336.469, 2.5, 152.783, 13.06, 6.9, 21.4, 
  87.847, 1.38, 75.05, 0.779}, {"MEX", "North America", "Mexico", 
  "2020-04-23", 11633., 1089., 762.286, 1069., 99., 83.286, 90.225, 8.446, 
  5.912, 8.291, 0.768, 0.646, 1.51, "", "", "", "", "", "", "", "", 3649., 
  81831., 0.635, 0.028, 2927., 0.023, 0.42, 2.4, "people tested", "", "", "", 
  "", "", "", "", "", "", 82.41, 1.28932753*^8, 66.444, 29.3, 6.857, 4.321, 
  17336.469, 2.5, 152.783, 13.06, 6.9, 21.4, 87.847, 1.38, 75.05, 0.779}, 
 {"MEX", "North America", "Mexico", "2020-04-24", 12872., 1239., 856.714, 
  1221., 152., 96.429, 99.835, 9.61, 6.645, 9.47, 1.179, 0.748, 1.49, "", "", 
  "", "", "", "", "", "", 4079., 85910., 0.666, 0.032, 3065., 0.024, 0.428, 
  2.3, "people tested", "", "", "", "", "", "", "", "", "", 82.41, 
  1.28932753*^8, 66.444, 29.3, 6.857, 4.321, 17336.469, 2.5, 152.783, 13.06, 
  6.9, 21.4, 87.847, 1.38, 75.05, 0.779}, {"MEX", "North America", "Mexico", 
  "2020-04-25", 13842., 970., 906.429, 1305., 84., 93.571, 107.358, 7.523, 
  7.03, 10.122, 0.652, 0.726, 1.47, "", "", "", "", "", "", "", "", 2332., 
  88242., 0.684, 0.018, 3156., 0.024, 0.431, 2.3, "people tested", "", "", 
  "", "", "", "", "", "", "", 82.41, 1.28932753*^8, 66.444, 29.3, 6.857, 
  4.321, 17336.469, 2.5, 152.783, 13.06, 6.9, 21.4, 87.847, 1.38, 75.05, 
  0.779}, {"MEX", "North America", "Mexico", "2020-04-26", 14677., 835., 
  916.571, 1351., 46., 95., 113.835, 6.476, 7.109, 10.478, 0.357, 0.737, 
  1.46, "", "", "", "", "", "", "", "", 2045., 90287., 0.7, 0.016, 3222., 
  0.025, 0.437, 2.3, "people tested", "", "", "", "", "", "", "", "", "", 
  82.41, 1.28932753*^8, 66.444, 29.3, 6.857, 4.321, 17336.469, 2.5, 152.783, 
  13.06, 6.9, 21.4, 87.847, 1.38, 75.05, 0.779}, 
 {"MEX", "North America", "Mexico", "2020-04-27", 15529., 852., 965.286, 
  1434., 83., 103.143, 120.443, 6.608, 7.487, 11.122, 0.644, 0.8, 1.44, "", 
  "", "", "", "", "", "", "", 4454., 94741., 0.735, 0.035, 3329., 0.026, 
  0.441, 2.3, "people tested", "", "", "", "", "", "", "", "", "", 82.41, 
  1.28932753*^8, 66.444, 29.3, 6.857, 4.321, 17336.469, 2.5, 152.783, 13.06, 
  6.9, 21.4, 87.847, 1.38, 75.05, 0.779}, {"MEX", "North America", "Mexico", 
  "2020-04-28", 16752., 1223., 1035.857, 1569., 135., 101.714, 129.928, 
  9.486, 8.034, 12.169, 1.047, 0.789, 1.43, "", "", "", "", "", "", "", "", 
  4558., 99299., 0.77, 0.035, 3492., 0.027, 0.44, 2.3, "people tested", "", 
  "", "", "", "", "", "", "", "", 82.41, 1.28932753*^8, 66.444, 29.3, 6.857, 
  4.321, 17336.469, 2.5, 152.783, 13.06, 6.9, 21.4, 87.847, 1.38, 75.05, 
  0.779}, {"MEX", "North America", "Mexico", "2020-04-29", 17799., 1047., 
  1036.429, 1732., 163., 108.857, 138.049, 8.121, 8.039, 13.433, 1.264, 
  0.844, 1.42, "", "", "", "", "", "", "", "", 4853., 104152., 0.808, 0.038, 
  3710., 0.029, 0.434, 2.3, "people tested", "", "", "", "", "", "", "", "", 
  "", 82.41, 1.28932753*^8, 66.444, 29.3, 6.857, 4.321, 17336.469, 2.5, 
  152.783, 13.06, 6.9, 21.4, 87.847, 1.38, 75.05, 0.779}, 
 {"MEX", "North America", "Mexico", "2020-04-30", 19224., 1425., 1084.429, 
  1859., 127., 112.857, 149.101, 11.052, 8.411, 14.418, 0.985, 0.875, 1.41, 
  "", "", "", "", "", "", "", "", 5199., 109351., 0.848, 0.04, 3931., 0.03, 
  0.423, 2.4, "people tested", "", "", "", "", "", "", "", "", "", 82.41, 
  1.28932753*^8, 66.444, 29.3, 6.857, 4.321, 17336.469, 2.5, 152.783, 13.06, 
  6.9, 21.4, 87.847, 1.38, 75.05, 0.779}, {"MEX", "North America", "Mexico", 
  "2020-05-01", 20739., 1515., 1123.857, 1972., 113., 107.286, 160.851, 
  11.75, 8.717, 15.295, 0.876, 0.832, 1.4, "", "", "", "", "", "", "", "", 
  3252., 112603., 0.873, 0.025, 3813., 0.03, 0.429, 2.3, "people tested", "", 
  "", "", "", "", "", "", "", "", 82.41, 1.28932753*^8, 66.444, 29.3, 6.857, 
  4.321, 17336.469, 2.5, 152.783, 13.06, 6.9, 21.4, 87.847, 1.38, 75.05, 
  0.779}, {"MEX", "North America", "Mexico", "2020-05-02", 22088., 1349., 
  1178., 2061., 89., 108., 171.314, 10.463, 9.137, 15.985, 0.69, 0.838, 1.39, 
  "", "", "", "", "", "", "", "", 2942., 115545., 0.896, 0.023, 3900., 0.03, 
  0.432, 2.3, "people tested", "", "", "", "", "", "", "", "", "", 82.41, 
  1.28932753*^8, 66.444, 29.3, 6.857, 4.321, 17336.469, 2.5, 152.783, 13.06, 
  6.9, 21.4, 87.847, 1.38, 75.05, 0.779}, {"MEX", "North America", "Mexico", 
  "2020-05-03", 23471., 1383., 1256.286, 2154., 93., 114.714, 182.041, 
  10.727, 9.744, 16.706, 0.721, 0.89, 1.38, "", "", "", "", "", "", "", "", 
  2883., 118428., 0.919, 0.022, 4020., 0.031, 0.428, 2.3, "people tested", 
  "", "", "", "", "", "", "", "", "", 82.41, 1.28932753*^8, 66.444, 29.3, 
  6.857, 4.321, 17336.469, 2.5, 152.783, 13.06, 6.9, 21.4, 87.847, 1.38, 
  75.05, 0.779}, {"MEX", "North America", "Mexico", "2020-05-04", 24905., 
  1434., 1339.429, 2271., 117., 119.571, 193.163, 11.122, 10.389, 17.614, 
  0.907, 0.927, 1.36, "", "", "", "", "", "", "", "", 6051., 124479., 0.965, 
  0.047, 4248., 0.033, 0.429, 2.3, "people tested", "", "", "", "", "", "", 
  "", "", "", 82.41, 1.28932753*^8, 66.444, 29.3, 6.857, 4.321, 17336.469, 
  2.5, 152.783, 13.06, 6.9, 21.4, 87.847, 1.38, 75.05, 0.779}, 
 {"MEX", "North America", "Mexico", "2020-05-05", 26025., 1120., 1324.714, 
  2507., 236., 134., 201.849, 8.687, 10.274, 19.444, 1.83, 1.039, 1.35, "", 
  "", "", "", "", "", "", "", 5209., 129688., 1.006, 0.04, 4341., 0.034, 
  0.429, 2.3, "people tested", "", "", "", "", "", "", "", "", "", 82.41, 
  1.28932753*^8, 66.444, 29.3, 6.857, 4.321, 17336.469, 2.5, 152.783, 13.06, 
  6.9, 21.4, 87.847, 1.38, 75.05, 0.779}, {"MEX", "North America", "Mexico", 
  "2020-05-06", 27634., 1609., 1405., 2704., 197., 138.857, 214.329, 12.479, 
  10.897, 20.972, 1.528, 1.077, 1.35, "", "", "", "", "", "", "", "", 5796., 
  135484., 1.051, 0.045, 4476., 0.035, 0.43, 2.3, "people tested", "", "", 
  "", "", "", "", "", "", "", 82.41, 1.28932753*^8, 66.444, 29.3, 6.857, 
  4.321, 17336.469, 2.5, 152.783, 13.06, 6.9, 21.4, 87.847, 1.38, 75.05, 
  0.779}, {"MEX", "North America", "Mexico", "2020-05-07", 29616., 1982., 
  1484.571, 2961., 257., 157.429, 229.701, 15.372, 11.514, 22.965, 1.993, 
  1.221, 1.34, "", "", "", "", "", "", "", "", 5940., 141424., 1.097, 0.046, 
  4582., 0.036, 0.441, 2.3, "people tested", "", "", "", "", "", "", "", "", 
  "", 82.41, 1.28932753*^8, 66.444, 29.3, 6.857, 4.321, 17336.469, 2.5, 
  152.783, 13.06, 6.9, 21.4, 87.847, 1.38, 75.05, 0.779}, 
 {"MEX", "North America", "Mexico", "2020-05-08", 31522., 1906., 1540.429, 
  3160., 199., 169.714, 244.484, 14.783, 11.948, 24.509, 1.543, 1.316, 1.33, 
  "", "", "", "", "", "", "", "", 6256., 147680., 1.145, 0.049, 5011., 0.039, 
  0.431, 2.3, "people tested", "", "", "", "", "", "", "", "", "", 82.41, 
  1.28932753*^8, 66.444, 29.3, 6.857, 4.321, 17336.469, 2.5, 152.783, 13.06, 
  6.9, 21.4, 87.847, 1.38, 75.05, 0.779}, {"MEX", "North America", "Mexico", 
  "2020-05-09", 33460., 1938., 1624.571, 3353., 193., 184.571, 259.515, 
  15.031, 12.6, 26.006, 1.497, 1.432, 1.32, "", "", "", "", "", "", "", "", 
  3593., 151273., 1.173, 0.028, 5104., 0.04, 0.427, 2.3, "people tested", "", 
  "", "", "", "", "", "", "", "", 82.41, 1.28932753*^8, 66.444, 29.3, 6.857, 
  4.321, 17336.469, 2.5, 152.783, 13.06, 6.9, 21.4, 87.847, 1.38, 75.05, 
  0.779}, {"MEX", "North America", "Mexico", "2020-05-10", 35022., 1562., 
  1650.143, 3465., 112., 187.286, 271.63, 12.115, 12.798, 26.874, 0.869, 
  1.453, 1.31, "", "", "", "", "", "", "", "", 2884., 154157., 1.196, 0.022, 
  5104., 0.04, 0.432, 2.3, "people tested", "", "", "", "", "", "", "", "", 
  "", 82.41, 1.28932753*^8, 66.444, 29.3, 6.857, 4.321, 17336.469, 2.5, 
  152.783, 13.06, 6.9, 21.4, 87.847, 1.38, 75.05, 0.779}, 
 {"MEX", "North America", "Mexico", "2020-05-11", 36327., 1305., 1631.714, 
  3573., 108., 186., 281.752, 10.122, 12.656, 27.712, 0.838, 1.443, 1.3, "", 
  "", "", "", "", "", "", "", 7024., 161181., 1.25, 0.054, 5243., 0.041, 
  0.433, 2.3, "people tested", "", "", "", "", "", "", "", "", "", 82.41, 
  1.28932753*^8, 66.444, 29.3, 6.857, 4.321, 17336.469, 2.5, 152.783, 13.06, 
  6.9, 21.4, 87.847, 1.38, 75.05, 0.779}, {"MEX", "North America", "Mexico", 
  "2020-05-12", 38324., 1997., 1757., 3926., 353., 202.714, 297.24, 15.489, 
  13.627, 30.45, 2.738, 1.572, 1.3, "", "", "", "", "", "", "", "", 7163., 
  168344., 1.306, 0.056, 5522., 0.043, 0.433, 2.3, "people tested", "", "", 
  "", "", "", "", "", "", "", 82.41, 1.28932753*^8, 66.444, 29.3, 6.857, 
  4.321, 17336.469, 2.5, 152.783, 13.06, 6.9, 21.4, 87.847, 1.38, 75.05, 
  0.779}, {"MEX", "North America", "Mexico", "2020-05-13", 40186., 1862., 
  1793.143, 4220., 294., 216.571, 311.682, 14.442, 13.908, 32.73, 2.28, 1.68, 
  1.29, "", "", "", "", "", "", "", "", 7036., 175380., 1.36, 0.055, 5699., 
  0.044, 0.44, 2.3, "people tested", "", "", "", "", "", "", "", "", "", 
  82.41, 1.28932753*^8, 66.444, 29.3, 6.857, 4.321, 17336.469, 2.5, 152.783, 
  13.06, 6.9, 21.4, 87.847, 1.38, 75.05, 0.779}, 
 {"MEX", "North America", "Mexico", "2020-05-14", 42595., 2409., 1854.143, 
  4477., 257., 216.571, 330.366, 18.684, 14.381, 34.724, 1.993, 1.68, 1.29, 
  "", "", "", "", "", "", "", "", 7366., 182746., 1.417, 0.057, 5903., 0.046, 
  0.442, 2.3, "people tested", "", "", "", "", "", "", "", "", "", 82.41, 
  1.28932753*^8, 66.444, 29.3, 6.857, 4.321, 17336.469, 2.5, 152.783, 13.06, 
  6.9, 21.4, 87.847, 1.38, 75.05, 0.779}, {"MEX", "North America", "Mexico", 
  "2020-05-15", 45032., 2437., 1930., 4767., 290., 229.571, 349.267, 18.901, 
  14.969, 36.973, 2.249, 1.781, 1.28, "", "", "", "", "", "", "", "", 7956., 
  190702., 1.479, 0.062, 6146., 0.048, 0.452, 2.2, "people tested", "", "", 
  "", "", "", "", "", "", "", 82.41, 1.28932753*^8, 66.444, 29.3, 6.857, 
  4.321, 17336.469, 2.5, 152.783, 13.06, 6.9, 21.4, 87.847, 1.38, 75.05, 
  0.779}, {"MEX", "North America", "Mexico", "2020-05-16", 47144., 2112., 
  1954.857, 5045., 278., 241.714, 365.648, 16.381, 15.162, 39.129, 2.156, 
  1.875, 1.28, "", "", "", "", "", "", "", "", 4288., 194990., 1.512, 0.033, 
  6245., 0.048, 0.458, 2.2, "people tested", "", "", "", "", "", "", "", "", 
  "", 82.41, 1.28932753*^8, 66.444, 29.3, 6.857, 4.321, 17336.469, 2.5, 
  152.783, 13.06, 6.9, 21.4, 87.847, 1.38, 75.05, 0.779}, 
 {"MEX", "North America", "Mexico", "2020-05-17", 49219., 2075., 2028.143, 
  5177., 132., 244.571, 381.742, 16.094, 15.73, 40.153, 1.024, 1.897, 1.28, 
  "", "", "", "", "", "", "", "", 2972., 197962., 1.535, 0.023, 6258., 0.049, 
  0.462, 2.2, "people tested", "", "", "", "", "", "", "", "", "", 82.41, 
  1.28932753*^8, 66.444, 29.3, 6.857, 4.321, 17336.469, 2.5, 152.783, 13.06, 
  6.9, 21.4, 87.847, 1.38, 75.05, 0.779}, {"MEX", "North America", "Mexico", 
  "2020-05-18", 51633., 2414., 2186.571, 5332., 155., 251.286, 400.465, 
  18.723, 16.959, 41.355, 1.202, 1.949, 1.27, "", "", "", "", "", "", "", "", 
  8664., 206626., 1.603, 0.067, 6492., 0.05, 0.469, 2.1, "people tested", "", 
  "", "", "", "", "", "", "", "", 82.41, 1.28932753*^8, 66.444, 29.3, 6.857, 
  4.321, 17336.469, 2.5, 152.783, 13.06, 6.9, 21.4, 87.847, 1.38, 75.05, 
  0.779}, {"MEX", "North America", "Mexico", "2020-05-19", 54346., 2713., 
  2288.857, 5666., 334., 248.571, 421.507, 21.042, 17.752, 43.945, 2.59, 
  1.928, 1.27, "", "", "", "", "", "", "", "", 7843., 214469., 1.663, 0.061, 
  6589., 0.051, 0.475, 2.1, "people tested", "", "", "", "", "", "", "", "", 
  "", 82.41, 1.28932753*^8, 66.444, 29.3, 6.857, 4.321, 17336.469, 2.5, 
  152.783, 13.06, 6.9, 21.4, 87.847, 1.38, 75.05, 0.779}, 
 {"MEX", "North America", "Mexico", "2020-05-20", 56594., 2248., 2344., 
  6090., 424., 267.143, 438.942, 17.435, 18.18, 47.234, 3.289, 2.072, 1.26, 
  "", "", "", "", "", "", "", "", 8474., 222943., 1.729, 0.066, 6795., 0.053, 
  0.479, 2.1, "people tested", "", "", "", "", "", "", "", "", "", 82.41, 
  1.28932753*^8, 66.444, 29.3, 6.857, 4.321, 17336.469, 2.5, 152.783, 13.06, 
  6.9, 21.4, 87.847, 1.38, 75.05, 0.779}, {"MEX", "North America", "Mexico", 
  "2020-05-21", 59567., 2973., 2424.571, 6510., 420., 290.429, 462.001, 
  23.059, 18.805, 50.491, 3.258, 2.253, 1.25, "", "", "", "", "", "", "", "", 
  8388., 231331., 1.794, 0.065, 6941., 0.054, 0.487, 2.1, "people tested", 
  "", "", "", "", "", "", "", "", "", 82.41, 1.28932753*^8, 66.444, 29.3, 
  6.857, 4.321, 17336.469, 2.5, 152.783, 13.06, 6.9, 21.4, 87.847, 1.38, 
  75.05, 0.779}, {"MEX", "North America", "Mexico", "2020-05-22", 62527., 
  2960., 2499.286, 6989., 479., 317.429, 484.958, 22.958, 19.384, 54.207, 
  3.715, 2.462, 1.25, "", "", "", "", "", "", "", "", 8715., 240046., 1.862, 
  0.068, 7049., 0.055, 0.488, 2., "people tested", "", "", "", "", "", "", 
  "", "", "", 82.41, 1.28932753*^8, 66.444, 29.3, 6.857, 4.321, 17336.469, 
  2.5, 152.783, 13.06, 6.9, 21.4, 87.847, 1.38, 75.05, 0.779}, 
 {"MEX", "North America", "Mexico", "2020-05-23", 65856., 3329., 2673.143, 
  7179., 190., 304.857, 510.778, 25.82, 20.733, 55.68, 1.474, 2.364, 1.24, 
  "", "", "", "", "", "", "", "", 4564., 244610., 1.897, 0.035, 7089., 0.055, 
  0.489, 2., "people tested", "", "", "", "", "", "", "", "", "", 82.41, 
  1.28932753*^8, 66.444, 29.3, 6.857, 4.321, 17336.469, 2.5, 152.783, 13.06, 
  6.9, 21.4, 87.847, 1.38, 75.05, 0.779}, {"MEX", "North America", "Mexico", 
  "2020-05-24", 68620., 2764., 2771.571, 7394., 215., 316.714, 532.215, 
  21.438, 21.496, 57.348, 1.668, 2.456, 1.24, "", "", "", "", "", "", "", "", 
  3717., 248327., 1.926, 0.029, 7195., 0.056, 0.487, 2.1, "people tested", 
  "", "", "", "", "", "", "", "", "", 82.41, 1.28932753*^8, 66.444, 29.3, 
  6.857, 4.321, 17336.469, 2.5, 152.783, 13.06, 6.9, 21.4, 87.847, 1.38, 
  75.05, 0.779}, {"MEX", "North America", "Mexico", "2020-05-25", 71105., 
  2485., 2781.714, 7633., 239., 328.714, 551.489, 19.274, 21.575, 59.201, 
  1.854, 2.55, 1.23, "", "", "", "", "", "", "", "", 9646., 257973., 2.001, 
  0.075, 7335., 0.057, 0.489, 2., "people tested", "", "", "", "", "", "", 
  "", "", "", 82.41, 1.28932753*^8, 66.444, 29.3, 6.857, 4.321, 17336.469, 
  2.5, 152.783, 13.06, 6.9, 21.4, 87.847, 1.38, 75.05, 0.779}, 
 {"MEX", "North America", "Mexico", "2020-05-26", 74560., 3455., 2887.714, 
  8134., 501., 352.571, 578.286, 26.797, 22.397, 63.087, 3.886, 2.735, 1.22, 
  "", "", "", "", "", "", "", "", 9197., 267170., 2.072, 0.071, 7529., 0.058, 
  0.49, 2., "people tested", "", "", "", "", "", "", "", "", "", 82.41, 
  1.28932753*^8, 66.444, 29.3, 6.857, 4.321, 17336.469, 2.5, 152.783, 13.06, 
  6.9, 21.4, 87.847, 1.38, 75.05, 0.779}, {"MEX", "North America", "Mexico", 
  "2020-05-27", 78023., 3463., 3061.286, 8597., 463., 358.143, 605.145, 
  26.859, 23.743, 66.678, 3.591, 2.778, 1.21, "", "", "", "", "", "", "", "", 
  9481., 276651., 2.146, 0.074, 7673., 0.06, 0.491, 2., "people tested", "", 
  "", "", "", "", "", "", "", "", 82.41, 1.28932753*^8, 66.444, 29.3, 6.857, 
  4.321, 17336.469, 2.5, 152.783, 13.06, 6.9, 21.4, 87.847, 1.38, 75.05, 
  0.779}, {"MEX", "North America", "Mexico", "2020-05-28", 81400., 3377., 
  3119., 9044., 447., 362., 631.337, 26.192, 24.191, 70.145, 3.467, 2.808, 
  1.21, "", "", "", "", "", "", "", "", 9032., 285683., 2.216, 0.07, 7765., 
  0.06, 0.488, 2., "people tested", "", "", "", "", "", "", "", "", "", 
  82.41, 1.28932753*^8, 66.444, 29.3, 6.857, 4.321, 17336.469, 2.5, 152.783, 
  13.06, 6.9, 21.4, 87.847, 1.38, 75.05, 0.779}, 
 {"MEX", "North America", "Mexico", "2020-05-29", 84627., 3227., 3157.143, 
  9415., 371., 346.571, 656.365, 25.029, 24.487, 73.023, 2.877, 2.688, 1.2, 
  "", "", "", "", "", "", "", "", 9366., 295049., 2.288, 0.073, 7858., 0.061, 
  0.489, 2., "people tested", "", "", "", "", "", "", "", "", "", 82.41, 
  1.28932753*^8, 66.444, 29.3, 6.857, 4.321, 17336.469, 2.5, 152.783, 13.06, 
  6.9, 21.4, 87.847, 1.38, 75.05, 0.779}, {"MEX", "North America", "Mexico", 
  "2020-05-30", 87512., 2885., 3093.714, 9779., 364., 371.429, 678.741, 
  22.376, 23.995, 75.846, 2.823, 2.881, 1.19, "", "", "", "", "", "", "", "", 
  5373., 300422., 2.33, 0.042, 7973., 0.062, 0.489, 2., "people tested", "", 
  "", "", "", "", "", "", "", "", 82.41, 1.28932753*^8, 66.444, 29.3, 6.857, 
  4.321, 17336.469, 2.5, 152.783, 13.06, 6.9, 21.4, 87.847, 1.38, 75.05, 
  0.779}, {"MEX", "North America", "Mexico", "2020-05-31", 90664., 3152., 
  3149.143, 9930., 151., 362.286, 703.188, 24.447, 24.425, 77.017, 1.171, 
  2.81, 1.19, "", "", "", "", "", "", "", "", 3930., 304352., 2.361, 0.03, 
  8004., 0.062, 0.49, 2., "people tested", "", "", "", "", "", "", "", "", 
  "", 82.41, 1.28932753*^8, 66.444, 29.3, 6.857, 4.321, 17336.469, 2.5, 
  152.783, 13.06, 6.9, 21.4, 87.847, 1.38, 75.05, 0.779}, 
 {"MEX", "North America", "Mexico", "2020-06-01", 93435., 2771., 3190., 
  10167., 237., 362., 724.68, 21.492, 24.742, 78.855, 1.838, 2.808, 1.19, "", 
  "", "", "", "", "", "", "", 10671., 315023., 2.443, 0.083, 8150., 0.063, 
  0.493, 2., "people tested", "", "", "", "", "", "", "", "", "", 72.69, 
  1.28932753*^8, 66.444, 29.3, 6.857, 4.321, 17336.469, 2.5, 152.783, 13.06, 
  6.9, 21.4, 87.847, 1.38, 75.05, 0.779}, {"MEX", "North America", "Mexico", 
  "2020-06-02", 97326., 3891., 3252.286, 10637., 470., 357.571, 754.859, 
  30.179, 25.225, 82.5, 3.645, 2.773, 1.19, "", "", "", "", "", "", "", "", 
  9934., 324957., 2.52, 0.077, 8255., 0.064, 0.494, 2., "people tested", "", 
  "", "", "", "", "", "", "", "", 72.69, 1.28932753*^8, 66.444, 29.3, 6.857, 
  4.321, 17336.469, 2.5, 152.783, 13.06, 6.9, 21.4, 87.847, 1.38, 75.05, 
  0.779}, {"MEX", "North America", "Mexico", "2020-06-03", 101238., 3912., 
  3316.429, 11729., 1092., 447.429, 785.2, 30.341, 25.722, 90.97, 8.47, 3.47, 
  1.18, "", "", "", "", "", "", "", "", 10426., 335383., 2.601, 0.081, 8390., 
  0.065, 0.494, 2., "people tested", "", "", "", "", "", "", "", "", "", 
  72.69, 1.28932753*^8, 66.444, 29.3, 6.857, 4.321, 17336.469, 2.5, 152.783, 
  13.06, 6.9, 21.4, 87.847, 1.38, 75.05, 0.779}, 
 {"MEX", "North America", "Mexico", "2020-06-04", 105680., 4442., 3468.571, 
  12545., 816., 500.143, 819.652, 34.452, 26.902, 97.299, 6.329, 3.879, 1.18, 
  "", "", "", "", "", "", "", "", 10270., 345653., 2.681, 0.08, 8567., 0.066, 
  0.496, 2., "people tested", "", "", "", "", "", "", "", "", "", 72.69, 
  1.28932753*^8, 66.444, 29.3, 6.857, 4.321, 17336.469, 2.5, 152.783, 13.06, 
  6.9, 21.4, 87.847, 1.38, 75.05, 0.779}, {"MEX", "North America", "Mexico", 
  "2020-06-05", 110026., 4346., 3628.429, 13170., 625., 536.429, 853.36, 
  33.707, 28.142, 102.146, 4.847, 4.161, 1.17, "", "", "", "", "", "", "", 
  "", 10739., 356392., 2.764, 0.083, 8763., 0.068, 0.496, 2., 
  "people tested", "", "", "", "", "", "", "", "", "", 72.69, 1.28932753*^8, 
  66.444, 29.3, 6.857, 4.321, 17336.469, 2.5, 152.783, 13.06, 6.9, 21.4, 
  87.847, 1.38, 75.05, 0.779}, {"MEX", "North America", "Mexico", 
  "2020-06-06", 113619., 3593., 3729.571, 13511., 341., 533.143, 881.227, 
  27.867, 28.926, 104.791, 2.645, 4.135, 1.17, "", "", "", "", "", "", "", 
  "", 5738., 362130., 2.809, 0.045, 8815., 0.068, 0.498, 2., "people tested", 
  "", "", "", "", "", "", "", "", "", 72.69, 1.28932753*^8, 66.444, 29.3, 
  6.857, 4.321, 17336.469, 2.5, 152.783, 13.06, 6.9, 21.4, 87.847, 1.38, 
  75.05, 0.779}, {"MEX", "North America", "Mexico", "2020-06-07", 117103., 
  3484., 3777., 13699., 188., 538.429, 908.249, 27.022, 29.294, 106.249, 
  1.458, 4.176, 1.16, "", "", "", "", "", "", "", "", 4258., 366388., 2.842, 
  0.033, 8862., 0.069, 0.5, 2., "people tested", "", "", "", "", "", "", "", 
  "", "", 72.69, 1.28932753*^8, 66.444, 29.3, 6.857, 4.321, 17336.469, 2.5, 
  152.783, 13.06, 6.9, 21.4, 87.847, 1.38, 75.05, 0.779}, 
 {"MEX", "North America", "Mexico", "2020-06-08", 120102., 2999., 3809.571, 
  14053., 354., 555.143, 931.509, 23.26, 29.547, 108.995, 2.746, 4.306, 1.16, 
  "", "", "", "", "", "", "", "", 11892., 378280., 2.934, 0.092, 9037., 0.07, 
  0.503, 2., "people tested", "", "", "", "", "", "", "", "", "", 72.69, 
  1.28932753*^8, 66.444, 29.3, 6.857, 4.321, 17336.469, 2.5, 152.783, 13.06, 
  6.9, 21.4, 87.847, 1.38, 75.05, 0.779}, {"MEX", "North America", "Mexico", 
  "2020-06-09", 124301., 4199., 3853.571, 14649., 596., 573.143, 964.076, 
  32.567, 29.888, 113.617, 4.623, 4.445, 1.16, "", "", "", "", "", "", "", 
  "", 11824., 390104., 3.026, 0.092, 9307., 0.072, 0.504, 2., 
  "people tested", "", "", "", "", "", "", "", "", "", 72.69, 1.28932753*^8, 
  66.444, 29.3, 6.857, 4.321, 17336.469, 2.5, 152.783, 13.06, 6.9, 21.4, 
  87.847, 1.38, 75.05, 0.779}, {"MEX", "North America", "Mexico", 
  "2020-06-10", 129184., 4883., 3992.286, 15357., 708., 518.286, 1001.949, 
  37.872, 30.964, 119.109, 5.491, 4.02, 1.16, "", "", "", "", "", "", "", "", 
  11833., 401937., 3.117, 0.092, 9508., 0.074, 0.505, 2., "people tested", 
  "", "", "", "", "", "", "", "", "", 72.69, 1.28932753*^8, 66.444, 29.3, 
  6.857, 4.321, 17336.469, 2.5, 152.783, 13.06, 6.9, 21.4, 87.847, 1.38, 
  75.05, 0.779}, {"MEX", "North America", "Mexico", "2020-06-11", 133974., 
  4790., 4042., 15944., 587., 485.571, 1039.1, 37.151, 31.35, 123.661, 4.553, 
  3.766, 1.15, "", "", "", "", "", "", "", "", 11462., 413399., 3.206, 0.089, 
  9678., 0.075, 0.503, 2., "people tested", "", "", "", "", "", "", "", "", 
  "", 72.69, 1.28932753*^8, 66.444, 29.3, 6.857, 4.321, 17336.469, 2.5, 
  152.783, 13.06, 6.9, 21.4, 87.847, 1.38, 75.05, 0.779}, 
 {"MEX", "North America", "Mexico", "2020-06-12", 139196., 5222., 4167.143, 
  16448., 504., 468.286, 1079.602, 40.502, 32.32, 127.57, 3.909, 3.632, 1.15, 
  "", "", "", "", "", "", "", "", 11969., 425368., 3.299, 0.093, 9854., 
  0.076, 0.503, 2., "people tested", "", "", "", "", "", "", "", "", "", 
  70.83, 1.28932753*^8, 66.444, 29.3, 6.857, 4.321, 17336.469, 2.5, 152.783, 
  13.06, 6.9, 21.4, 87.847, 1.38, 75.05, 0.779}, 
 {"MEX", "North America", "Mexico", "2020-06-13", 142690., 3494., 4153., 
  16872., 424., 480.143, 1106.701, 27.099, 32.211, 130.859, 3.289, 3.724, 
  1.14, "", "", "", "", "", "", "", "", 5810., 431178., 3.344, 0.045, 9864., 
  0.077, 0.503, 2., "people tested", "", "", "", "", "", "", "", "", "", 
  70.83, 1.28932753*^8, 66.444, 29.3, 6.857, 4.321, 17336.469, 2.5, 152.783, 
  13.06, 6.9, 21.4, 87.847, 1.38, 75.05, 0.779}, 
 {"MEX", "North America", "Mexico", "2020-06-14", 146837., 4147., 4247.714, 
  17141., 269., 491.714, 1138.865, 32.164, 32.945, 132.945, 2.086, 3.814, 
  1.14, "", "", "", "", "", "", "", "", 4661., 435839., 3.38, 0.036, 9922., 
  0.077, 0.504, 2., "people tested", "", "", "", "", "", "", "", "", "", 
  70.83, 1.28932753*^8, 66.444, 29.3, 6.857, 4.321, 17336.469, 2.5, 152.783, 
  13.06, 6.9, 21.4, 87.847, 1.38, 75.05, 0.779}, 
 {"MEX", "North America", "Mexico", "2020-06-15", 150264., 3427., 4308.857, 
  17580., 439., 503.857, 1165.445, 26.58, 33.419, 136.35, 3.405, 3.908, 1.14, 
  "", "", "", "", "", "", "", "", 13357., 449196., 3.484, 0.104, 10131., 
  0.079, 0.499, 2., "people tested", "", "", "", "", "", "", "", "", "", 
  70.83, 1.28932753*^8, 66.444, 29.3, 6.857, 4.321, 17336.469, 2.5, 152.783, 
  13.06, 6.9, 21.4, 87.847, 1.38, 75.05, 0.779}, 
 {"MEX", "North America", "Mexico", "2020-06-16", 154863., 4599., 4366., 
  18310., 730., 523., 1201.115, 35.67, 33.863, 142.012, 5.662, 4.056, 1.13, 
  "", "", "", "", "", "", "", "", 12815., 462011., 3.583, 0.099, 10272., 
  0.08, 0.501, 2., "people tested", "", "", "", "", "", "", "", "", "", 
  70.83, 1.28932753*^8, 66.444, 29.3, 6.857, 4.321, 17336.469, 2.5, 152.783, 
  13.06, 6.9, 21.4, 87.847, 1.38, 75.05, 0.779}, 
 {"MEX", "North America", "Mexico", "2020-06-17", 159793., 4930., 4372.714, 
  19080., 770., 531.857, 1239.351, 38.237, 33.915, 147.984, 5.972, 4.125, 
  1.13, "", "", "", "", "", "", "", "", 12234., 474245., 3.678, 0.095, 
  10330., 0.08, 0.503, 2., "people tested", "", "", "", "", "", "", "", "", 
  "", 70.83, 1.28932753*^8, 66.444, 29.3, 6.857, 4.321, 17336.469, 2.5, 
  152.783, 13.06, 6.9, 21.4, 87.847, 1.38, 75.05, 0.779}, 
 {"MEX", "North America", "Mexico", "2020-06-18", 165455., 5662., 4497.286, 
  19747., 667., 543.286, 1283.266, 43.914, 34.881, 153.157, 5.173, 4.214, 
  1.13, "", "", "", "", "", "", "", "", 12001., 486246., 3.771, 0.093, 
  10407., 0.081, 0.509, 2., "people tested", "", "", "", "", "", "", "", "", 
  "", 70.83, 1.28932753*^8, 66.444, 29.3, 6.857, 4.321, 17336.469, 2.5, 
  152.783, 13.06, 6.9, 21.4, 87.847, 1.38, 75.05, 0.779}, 
 {"MEX", "North America", "Mexico", "2020-06-19", 170485., 5030., 4469.857, 
  20394., 647., 563.714, 1322.278, 39.013, 34.668, 158.175, 5.018, 4.372, 
  1.13, "", "", "", "", "", "", "", "", 11985., 498231., 3.864, 0.093, 
  10409., 0.081, 0.514, 1.9, "people tested", "", "", "", "", "", "", "", "", 
  "", 70.83, 1.28932753*^8, 66.444, 29.3, 6.857, 4.321, 17336.469, 2.5, 
  152.783, 13.06, 6.9, 21.4, 87.847, 1.38, 75.05, 0.779}, 
 {"MEX", "North America", "Mexico", "2020-06-20", 175202., 4717., 4644.571, 
  20781., 387., 558.429, 1358.863, 36.585, 36.023, 161.177, 3.002, 4.331, 
  1.13, "", "", "", "", "", "", "", "", 6440., 504671., 3.914, 0.05, 10499., 
  0.081, 0.516, 1.9, "people tested", "", "", "", "", "", "", "", "", "", 
  70.83, 1.28932753*^8, 66.444, 29.3, 6.857, 4.321, 17336.469, 2.5, 152.783, 
  13.06, 6.9, 21.4, 87.847, 1.38, 75.05, 0.779}, 
 {"MEX", "North America", "Mexico", "2020-06-21", 180545., 5343., 4815.429, 
  21825., 1044., 669.143, 1400.304, 41.44, 37.348, 169.274, 8.097, 5.19, 
  1.13, "", "", "", "", "", "", "", "", 4211., 508882., 3.947, 0.033, 10435., 
  0.081, 0.518, 1.9, "people tested", "", "", "", "", "", "", "", "", "", 
  70.83, 1.28932753*^8, 66.444, 29.3, 6.857, 4.321, 17336.469, 2.5, 152.783, 
  13.06, 6.9, 21.4, 87.847, 1.38, 75.05, 0.779}, 
 {"MEX", "North America", "Mexico", "2020-06-22", 185122., 4577., 4979.714, 
  22584., 759., 714.857, 1435.803, 35.499, 38.623, 175.161, 5.887, 5.544, 
  1.12, "", "", "", "", "", "", "", "", 12637., 521519., 4.045, 0.098, 
  10332., 0.08, 0.528, 1.9, "people tested", "", "", "", "", "", "", "", "", 
  "", 70.83, 1.28932753*^8, 66.444, 29.3, 6.857, 4.321, 17336.469, 2.5, 
  152.783, 13.06, 6.9, 21.4, 87.847, 1.38, 75.05, 0.779}, 
 {"MEX", "North America", "Mexico", "2020-06-23", 191410., 6288., 5221., 
  23377., 793., 723.857, 1484.572, 48.77, 40.494, 181.312, 6.15, 5.614, 1.12, 
  "", "", "", "", "", "", "", "", 12942., 534461., 4.145, 0.1, 10350., 0.08, 
  0.529, 1.9, "people tested", "", "", "", "", "", "", "", "", "", 70.83, 
  1.28932753*^8, 66.444, 29.3, 6.857, 4.321, 17336.469, 2.5, 152.783, 13.06, 
  6.9, 21.4, 87.847, 1.38, 75.05, 0.779}, {"MEX", "North America", "Mexico", 
  "2020-06-24", 196847., 5437., 5293.429, 24324., 947., 749.143, 1526.742, 
  42.169, 41.056, 188.656, 7.345, 5.81, 1.11, "", "", "", "", "", "", "", "", 
  12312., 546773., 4.241, 0.095, 10361., 0.08, 0.53, 1.9, "people tested", 
  "", "", "", "", "", "", "", "", "", 70.83, 1.28932753*^8, 66.444, 29.3, 
  6.857, 4.321, 17336.469, 2.5, 152.783, 13.06, 6.9, 21.4, 87.847, 1.38, 
  75.05, 0.779}, {"MEX", "North America", "Mexico", "2020-06-25", 202951., 
  6104., 5356.571, 25060., 736., 759., 1574.084, 47.343, 41.545, 194.365, 
  5.708, 5.887, 1.1, "", "", "", "", "", "", "", "", 12709., 559482., 4.339, 
  0.099, 10462., 0.081, 0.528, 1.9, "people tested", "", "", "", "", "", "", 
  "", "", "", 70.83, 1.28932753*^8, 66.444, 29.3, 6.857, 4.321, 17336.469, 
  2.5, 152.783, 13.06, 6.9, 21.4, 87.847, 1.38, 75.05, 0.779}, 
 {"MEX", "North America", "Mexico", "2020-06-26", 208392., 5441., 5415.286, 
  25779., 719., 769.286, 1616.284, 42.2, 42.001, 199.941, 5.577, 5.967, 1.1, 
  "", "", "", "", "", "", "", "", 13161., 572643., 4.441, 0.102, 10630., 
  0.082, 0.525, 1.9, "people tested", "", "", "", "", "", "", "", "", "", 
  70.83, 1.28932753*^8, 66.444, 29.3, 6.857, 4.321, 17336.469, 2.5, 152.783, 
  13.06, 6.9, 21.4, 87.847, 1.38, 75.05, 0.779}, 
 {"MEX", "North America", "Mexico", "2020-06-27", 212802., 4410., 5371.429, 
  26381., 602., 800., 1650.488, 34.204, 41.661, 204.611, 4.669, 6.205, 1.09, 
  "", "", "", "", "", "", "", "", 6841., 579484., 4.494, 0.053, 10688., 
  0.083, 0.523, 1.9, "people tested", "", "", "", "", "", "", "", "", "", 
  70.83, 1.28932753*^8, 66.444, 29.3, 6.857, 4.321, 17336.469, 2.5, 152.783, 
  13.06, 6.9, 21.4, 87.847, 1.38, 75.05, 0.779}, 
 {"MEX", "North America", "Mexico", "2020-06-28", 216852., 4050., 5186.714, 
  26648., 267., 689., 1681.9, 31.412, 40.228, 206.681, 2.071, 5.344, 1.09, 
  "", "", "", "", "", "", "", "", 5148., 584632., 4.534, 0.04, 10821., 0.084, 
  0.523, 1.9, "people tested", "", "", "", "", "", "", "", "", "", 70.83, 
  1.28932753*^8, 66.444, 29.3, 6.857, 4.321, 17336.469, 2.5, 152.783, 13.06, 
  6.9, 21.4, 87.847, 1.38, 75.05, 0.779}, {"MEX", "North America", "Mexico", 
  "2020-06-29", 220657., 3805., 5076.429, 27121., 473., 648.143, 1711.412, 
  29.512, 39.373, 210.35, 3.669, 5.027, 1.09, "", "", "", "", "", "", "", "", 
  14782., 599414., 4.649, 0.115, 11128., 0.086, 0.516, 1.9, "people tested", 
  "", "", "", "", "", "", "", "", "", 70.83, 1.28932753*^8, 66.444, 29.3, 
  6.857, 4.321, 17336.469, 2.5, 152.783, 13.06, 6.9, 21.4, 87.847, 1.38, 
  75.05, 0.779}, {"MEX", "North America", "Mexico", "2020-06-30", 226089., 
  5432., 4954.143, 27769., 648., 627.429, 1753.542, 42.13, 38.424, 215.376, 
  5.026, 4.866, 1.09, "", "", "", "", "", "", "", "", 14098., 613512., 4.758, 
  0.109, 11293., 0.088, 0.516, 1.9, "people tested", "", "", "", "", "", "", 
  "", "", "", 70.83, 1.28932753*^8, 66.444, 29.3, 6.857, 4.321, 17336.469, 
  2.5, 152.783, 13.06, 6.9, 21.4, 87.847, 1.38, 75.05, 0.779}, 
 {"MEX", "North America", "Mexico", "2020-07-01", 231770., 5681., 4989., 
  28510., 741., 598., 1797.604, 44.062, 38.695, 221.123, 5.747, 4.638, 1.09, 
  "", "", "", "", "", "", "", "", 14916., 628428., 4.874, 0.116, 11665., 
  0.09, 0.516, 1.9, "people tested", "", "", "", "", "", "", "", "", "", 
  70.83, 1.28932753*^8, 66.444, 29.3, 6.857, 4.321, 17336.469, 2.5, 152.783, 
  13.06, 6.9, 21.4, 87.847, 1.38, 75.05, 0.779}, 
 {"MEX", "North America", "Mexico", "2020-07-02", 238511., 6741., 5080., 
  29189., 679., 589.857, 1849.887, 52.283, 39.4, 226.389, 5.266, 4.575, 1.09, 
  "", "", "", "", "", "", "", "", 13679., 642107., 4.98, 0.106, 11804., 
  0.092, 0.52, 1.9, "people tested", "", "", "", "", "", "", "", "", "", 
  70.83, 1.28932753*^8, 66.444, 29.3, 6.857, 4.321, 17336.469, 2.5, 152.783, 
  13.06, 6.9, 21.4, 87.847, 1.38, 75.05, 0.779}, 
 {"MEX", "North America", "Mexico", "2020-07-03", 245251., 6740., 5265.571, 
  29843., 654., 580.571, 1902.162, 52.275, 40.84, 231.462, 5.072, 4.503, 
  1.09, "", "", "", "", "", "", "", "", 14098., 656205., 5.09, 0.109, 11937., 
  0.093, 0.52, 1.9, "people tested", "", "", "", "", "", "", "", "", "", 
  70.83, 1.28932753*^8, 66.444, 29.3, 6.857, 4.321, 17336.469, 2.5, 152.783, 
  13.06, 6.9, 21.4, 87.847, 1.38, 75.05, 0.779}, 
 {"MEX", "North America", "Mexico", "2020-07-04", 252165., 6914., 5623.286, 
  30366., 523., 569.286, 1955.787, 53.625, 43.614, 235.518, 4.056, 4.415, 
  1.09, "", "", "", "", "", "", "", "", 6561., 662766., 5.14, 0.051, 11897., 
  0.092, 0.521, 1.9, "people tested", "", "", "", "", "", "", "", "", "", 
  70.83, 1.28932753*^8, 66.444, 29.3, 6.857, 4.321, 17336.469, 2.5, 152.783, 
  13.06, 6.9, 21.4, 87.847, 1.38, 75.05, 0.779}, 
 {"MEX", "North America", "Mexico", "2020-07-05", 256848., 4683., 5713.714, 
  30639., 273., 570.143, 1992.108, 36.321, 44.315, 237.636, 2.117, 4.422, 
  1.09, "", "", "", "", "", "", "", "", 5263., 668029., 5.181, 0.041, 11914., 
  0.092, 0.521, 1.9, "people tested", "", "", "", "", "", "", "", "", "", 
  70.83, 1.28932753*^8, 66.444, 29.3, 6.857, 4.321, 17336.469, 2.5, 152.783, 
  13.06, 6.9, 21.4, 87.847, 1.38, 75.05, 0.779}, 
 {"MEX", "North America", "Mexico", "2020-07-06", 261750., 4902., 5870.429, 
  31119., 480., 571.143, 2030.128, 38.02, 45.531, 241.358, 3.723, 4.43, 1.09, 
  "", "", "", "", "", "", "", "", 15425., 683454., 5.301, 0.12, 12006., 
  0.093, 0.521, 1.9, "people tested", "", "", "", "", "", "", "", "", "", 
  70.83, 1.28932753*^8, 66.444, 29.3, 6.857, 4.321, 17336.469, 2.5, 152.783, 
  13.06, 6.9, 21.4, 87.847, 1.38, 75.05, 0.779}, 
 {"MEX", "North America", "Mexico", "2020-07-07", 268008., 6258., 5988.429, 
  32014., 895., 606.429, 2078.665, 48.537, 46.446, 248.3, 6.942, 4.703, 1.08, 
  "", "", "", "", "", "", "", "", 15363., 698817., 5.42, 0.119, 12186., 
  0.095, 0.522, 1.9, "people tested", "", "", "", "", "", "", "", "", "", 
  70.83, 1.28932753*^8, 66.444, 29.3, 6.857, 4.321, 17336.469, 2.5, 152.783, 
  13.06, 6.9, 21.4, 87.847, 1.38, 75.05, 0.779}, 
 {"MEX", "North America", "Mexico", "2020-07-08", 275003., 6995., 6176.143, 
  32796., 782., 612.286, 2132.918, 54.253, 47.902, 254.365, 6.065, 4.749, 
  1.08, "", "", "", "", "", "", "", "", 14747., 713564., 5.534, 0.114, 
  12162., 0.094, 0.52, 1.9, "people tested", "", "", "", "", "", "", "", "", 
  "", 70.83, 1.28932753*^8, 66.444, 29.3, 6.857, 4.321, 17336.469, 2.5, 
  152.783, 13.06, 6.9, 21.4, 87.847, 1.38, 75.05, 0.779}, 
 {"MEX", "North America", "Mexico", "2020-07-09", 282283., 7280., 6253.143, 
  33526., 730., 619.571, 2189.382, 56.464, 48.499, 260.027, 5.662, 4.805, 
  1.07, "", "", "", "", "", "", "", "", 14000., 727564., 5.643, 0.109, 
  12208., 0.095, 0.518, 1.9, "people tested", "", "", "", "", "", "", "", "", 
  "", 70.83, 1.28932753*^8, 66.444, 29.3, 6.857, 4.321, 17336.469, 2.5, 
  152.783, 13.06, 6.9, 21.4, 87.847, 1.38, 75.05, 0.779}, 
 {"MEX", "North America", "Mexico", "2020-07-10", 289174., 6891., 6274.714, 
  34191., 665., 621.143, 2242.828, 53.446, 48.667, 265.185, 5.158, 4.818, 
  1.07, "", "", "", "", "", "", "", "", 14124., 741688., 5.753, 0.11, 12212., 
  0.095, 0.519, 1.9, "people tested", "", "", "", "", "", "", "", "", "", 
  70.83, 1.28932753*^8, 66.444, 29.3, 6.857, 4.321, 17336.469, 2.5, 152.783, 
  13.06, 6.9, 21.4, 87.847, 1.38, 75.05, 0.779}, 
 {"MEX", "North America", "Mexico", "2020-07-11", 295268., 6094., 6157.571, 
  34730., 539., 623.429, 2290.093, 47.265, 47.758, 269.365, 4.18, 4.835, 
  1.06, "", "", "", "", "", "", "", "", 6962., 748650., 5.807, 0.054, 12269., 
  0.095, 0.519, 1.9, "people tested", "", "", "", "", "", "", "", "", "", 
  70.83, 1.28932753*^8, 66.444, 29.3, 6.857, 4.321, 17336.469, 2.5, 152.783, 
  13.06, 6.9, 21.4, 87.847, 1.38, 75.05, 0.779}, 
 {"MEX", "North America", "Mexico", "2020-07-12", 299750., 4482., 6128.857, 
  35006., 276., 623.857, 2324.855, 34.762, 47.535, 271.506, 2.141, 4.839, 
  1.06, "", "", "", "", "", "", "", "", 5363., 754013., 5.848, 0.042, 12283., 
  0.095, 0.521, 1.9, "people tested", "", "", "", "", "", "", "", "", "", 
  70.83, 1.28932753*^8, 66.444, 29.3, 6.857, 4.321, 17336.469, 2.5, 152.783, 
  13.06, 6.9, 21.4, 87.847, 1.38, 75.05, 0.779}, 
 {"MEX", "North America", "Mexico", "2020-07-13", 304435., 4685., 6097.857, 
  35491., 485., 624.571, 2361.192, 36.337, 47.295, 275.268, 3.762, 4.844, 
  1.06, "", "", "", "", "", "", "", "", 16556., 770569., 5.977, 0.128, 
  12445., 0.097, 0.526, 1.9, "people tested", "", "", "", "", "", "", "", "", 
  "", 70.83, 1.28932753*^8, 66.444, 29.3, 6.857, 4.321, 17336.469, 2.5, 
  152.783, 13.06, 6.9, 21.4, 87.847, 1.38, 75.05, 0.779}, 
 {"MEX", "North America", "Mexico", "2020-07-14", 311486., 7051., 6211.143, 
  36327., 836., 616.143, 2415.88, 54.687, 48.174, 281.752, 6.484, 4.779, 
  1.06, "", "", "", "", "", "", "", "", 15859., 786428., 6.1, 0.123, 12516., 
  0.097, 0.529, 1.9, "people tested", "", "", "", "", "", "", "", "", "", 
  70.83, 1.28932753*^8, 66.444, 29.3, 6.857, 4.321, 17336.469, 2.5, 152.783, 
  13.06, 6.9, 21.4, 87.847, 1.38, 75.05, 0.779}, 
 {"MEX", "North America", "Mexico", "2020-07-15", 317635., 6149., 6090.286, 
  36906., 579., 587.143, 2463.571, 47.692, 47.236, 286.242, 4.491, 4.554, 
  1.06, "", "", "", "", "", "", "", "", 16928., 803356., 6.231, 0.131, 
  12827., 0.099, 0.531, 1.9, "people tested", "", "", "", "", "", "", "", "", 
  "", 70.83, 1.28932753*^8, 66.444, 29.3, 6.857, 4.321, 17336.469, 2.5, 
  152.783, 13.06, 6.9, 21.4, 87.847, 1.38, 75.05, 0.779}, 
 {"MEX", "North America", "Mexico", "2020-07-16", 324041., 6406., 5965.429, 
  37574., 668., 578.286, 2513.256, 49.685, 46.268, 291.423, 5.181, 4.485, 
  1.05, "", "", "", "", "", "", "", "", 16223., 819579., 6.357, 0.126, 
  13145., 0.102, 0.531, 1.9, "people tested", "", "", "", "", "", "", "", "", 
  "", 70.83, 1.28932753*^8, 66.444, 29.3, 6.857, 4.321, 17336.469, 2.5, 
  152.783, 13.06, 6.9, 21.4, 87.847, 1.38, 75.05, 0.779}, 
 {"MEX", "North America", "Mexico", "2020-07-17", 331298., 7257., 6017.714, 
  38310., 736., 588.429, 2569.541, 56.285, 46.673, 297.132, 5.708, 4.564, 
  1.05, "", "", "", "", "", "", "", "", 16277., 835856., 6.483, 0.126, 
  13453., 0.104, 0.528, 1.9, "people tested", "", "", "", "", "", "", "", "", 
  "", 70.83, 1.28932753*^8, 66.444, 29.3, 6.857, 4.321, 17336.469, 2.5, 
  152.783, 13.06, 6.9, 21.4, 87.847, 1.38, 75.05, 0.779}, 
 {"MEX", "North America", "Mexico", "2020-07-18", 338913., 7615., 6235., 
  38888., 578., 594., 2628.603, 59.062, 48.359, 301.615, 4.483, 4.607, 1.05, 
  "", "", "", "", "", "", "", "", 8059., 843915., 6.545, 0.063, 13609., 
  0.106, 0.527, 1.9, "people tested", "", "", "", "", "", "", "", "", "", 
  70.83, 1.28932753*^8, 66.444, 29.3, 6.857, 4.321, 17336.469, 2.5, 152.783, 
  13.06, 6.9, 21.4, 87.847, 1.38, 75.05, 0.779}, 
 {"MEX", "North America", "Mexico", "2020-07-19", 344224., 5311., 6353.429, 
  39184., 296., 596.857, 2669.795, 41.192, 49.277, 303.91, 2.296, 4.629, 
  1.05, "", "", "", "", "", "", "", "", 5517., 849432., 6.588, 0.043, 13631., 
  0.106, 0.529, 1.9, "people tested", "", "", "", "", "", "", "", "", "", 
  70.83, 1.28932753*^8, 66.444, 29.3, 6.857, 4.321, 17336.469, 2.5, 152.783, 
  13.06, 6.9, 21.4, 87.847, 1.38, 75.05, 0.779}, 
 {"MEX", "North America", "Mexico", "2020-07-20", 349396., 5172., 6423., 
  39485., 301., 570.571, 2709.909, 40.114, 49.817, 306.245, 2.335, 4.425, 
  1.05, "", "", "", "", "", "", "", "", 17395., 866827., 6.723, 0.135, 
  13751., 0.107, 0.526, 1.9, "people tested", "", "", "", "", "", "", "", "", 
  "", 70.83, 1.28932753*^8, 66.444, 29.3, 6.857, 4.321, 17336.469, 2.5, 
  152.783, 13.06, 6.9, 21.4, 87.847, 1.38, 75.05, 0.779}, 
 {"MEX", "North America", "Mexico", "2020-07-21", 356255., 6859., 6395.571, 
  40400., 915., 581.857, 2763.107, 53.198, 49.604, 313.342, 7.097, 4.513, 
  1.04, "", "", "", "", "", "", "", "", 16572., 883399., 6.852, 0.129, 
  13853., 0.107, 0.525, 1.9, "people tested", "", "", "", "", "", "", "", "", 
  "", 70.83, 1.28932753*^8, 66.444, 29.3, 6.857, 4.321, 17336.469, 2.5, 
  152.783, 13.06, 6.9, 21.4, 87.847, 1.38, 75.05, 0.779}, 
 {"MEX", "North America", "Mexico", "2020-07-22", 362274., 6019., 6377., 
  41190., 790., 612., 2809.79, 46.683, 49.46, 319.469, 6.127, 4.747, 1.04, 
  "", "", "", "", "", "", "", "", 16396., 899795., 6.979, 0.127, 13777., 
  0.107, 0.522, 1.9, "people tested", "", "", "", "", "", "", "", "", "", 
  70.83, 1.28932753*^8, 66.444, 29.3, 6.857, 4.321, 17336.469, 2.5, 152.783, 
  13.06, 6.9, 21.4, 87.847, 1.38, 75.05, 0.779}, 
 {"MEX", "North America", "Mexico", "2020-07-23", 370712., 8438., 6667.286, 
  41908., 718., 619.143, 2875.235, 65.445, 51.711, 325.038, 5.569, 4.802, 
  1.04, "", "", "", "", "", "", "", "", 15812., 915607., 7.101, 0.123, 
  13718., 0.106, 0.522, 1.9, "people tested", "", "", "", "", "", "", "", "", 
  "", 70.83, 1.28932753*^8, 66.444, 29.3, 6.857, 4.321, 17336.469, 2.5, 
  152.783, 13.06, 6.9, 21.4, 87.847, 1.38, 75.05, 0.779}, 
 {"MEX", "North America", "Mexico", "2020-07-24", 378285., 7573., 6712.429, 
  42645., 737., 619.286, 2933.971, 58.736, 52.061, 330.754, 5.716, 4.803, 
  1.03, "", "", "", "", "", "", "", "", 15678., 931285., 7.223, 0.122, 
  13633., 0.106, 0.525, 1.9, "people tested", "", "", "", "", "", "", "", "", 
  "", 70.83, 1.28932753*^8, 66.444, 29.3, 6.857, 4.321, 17336.469, 2.5, 
  152.783, 13.06, 6.9, 21.4, 87.847, 1.38, 75.05, 0.779}, 
 {"MEX", "North America", "Mexico", "2020-07-25", 385036., 6751., 6589., 
  43374., 729., 640.857, 2986.332, 52.361, 51.104, 336.408, 5.654, 4.97, 
  1.03, "", "", "", "", "", "", "", "", 7486., 938771., 7.281, 0.058, 13551., 
  0.105, 0.526, 1.9, "people tested", "", "", "", "", "", "", "", "", "", 
  70.83, 1.28932753*^8, 66.444, 29.3, 6.857, 4.321, 17336.469, 2.5, 152.783, 
  13.06, 6.9, 21.4, 87.847, 1.38, 75.05, 0.779}, 
 {"MEX", "North America", "Mexico", "2020-07-26", 390516., 5480., 6613.143, 
  43680., 306., 642.286, 3028.835, 42.503, 51.291, 338.781, 2.373, 4.982, 
  1.03, "", "", "", "", "", "", "", "", 5214., 943985., 7.322, 0.04, 13508., 
  0.105, 0.523, 1.9, "people tested", "", "", "", "", "", "", "", "", "", 
  70.83, 1.28932753*^8, 66.444, 29.3, 6.857, 4.321, 17336.469, 2.5, 152.783, 
  13.06, 6.9, 21.4, 87.847, 1.38, 75.05, 0.779}, 
 {"MEX", "North America", "Mexico", "2020-07-27", 395489., 4973., 6584.714, 
  44022., 342., 648.143, 3067.405, 38.57, 51.071, 341.434, 2.653, 5.027, 
  1.02, "", "", "", "", "", "", "", "", 16098., 960083., 7.446, 0.125, 
  13322., 0.103, 0.524, 1.9, "people tested", "", "", "", "", "", "", "", "", 
  "", 70.83, 1.28932753*^8, 66.444, 29.3, 6.857, 4.321, 17336.469, 2.5, 
  152.783, 13.06, 6.9, 21.4, 87.847, 1.38, 75.05, 0.779}, 
 {"MEX", "North America", "Mexico", "2020-07-28", 402697., 7208., 6634.571, 
  44876., 854., 639.429, 3123.31, 55.905, 51.458, 348.057, 6.624, 4.959, 
  1.02, "", "", "", "", "", "", "", "", 16162., 976245., 7.572, 0.125, 
  13264., 0.103, 0.521, 1.9, "people tested", "", "", "", "", "", "", "", "", 
  "", 70.83, 1.28932753*^8, 66.444, 29.3, 6.857, 4.321, 17336.469, 2.5, 
  152.783, 13.06, 6.9, 21.4, 87.847, 1.38, 75.05, 0.779}, 
 {"MEX", "North America", "Mexico", "2020-07-29", 408449., 5752., 6596.429, 
  45361., 485., 595.857, 3167.923, 44.612, 51.162, 351.819, 3.762, 4.621, 
  1.02, "", "", "", "", "", "", "", "", 15293., 991538., 7.69, 0.119, 13106., 
  0.102, 0.52, 1.9, "people tested", "", "", "", "", "", "", "", "", "", 
  70.83, 1.28932753*^8, 66.444, 29.3, 6.857, 4.321, 17336.469, 2.5, 152.783, 
  13.06, 6.9, 21.4, 87.847, 1.38, 75.05, 0.779}, 
 {"MEX", "North America", "Mexico", "2020-07-30", 416179., 7730., 6495.286, 
  46000., 639., 584.571, 3227.876, 59.954, 50.377, 356.775, 4.956, 4.534, 
  1.02, "", "", "", "", "", "", "", "", 15289., 1.006827*^6, 7.809, 0.119, 
  13031., 0.101, 0.518, 1.9, "people tested", "", "", "", "", "", "", "", "", 
  "", 70.83, 1.28932753*^8, 66.444, 29.3, 6.857, 4.321, 17336.469, 2.5, 
  152.783, 13.06, 6.9, 21.4, 87.847, 1.38, 75.05, 0.779}, 
 {"MEX", "North America", "Mexico", "2020-07-31", 424637., 8458., 6621.714, 
  46688., 688., 577.571, 3293.477, 65.6, 51.358, 362.111, 5.336, 4.48, 1.01, 
  "", "", "", "", "", "", "", "", 14305., 1.021132*^6, 7.92, 0.111, 12835., 
  0.1, 0.511, 2., "people tested", "", "", "", "", "", "", "", "", "", 70.83, 
  1.28932753*^8, 66.444, 29.3, 6.857, 4.321, 17336.469, 2.5, 152.783, 13.06, 
  6.9, 21.4, 87.847, 1.38, 75.05, 0.779}, {"MEX", "North America", "Mexico", 
  "2020-08-01", 434193., 9556., 7022.429, 47472., 784., 585.429, 3367.593, 
  74.116, 54.466, 368.192, 6.081, 4.541, 1.01, "", "", "", "", "", "", "", 
  "", 7363., 1.028495*^6, 7.977, 0.057, 12818., 0.099, 0.508, 2., 
  "people tested", "", "", "", "", "", "", "", "", "", 70.83, 1.28932753*^8, 
  66.444, 29.3, 6.857, 4.321, 17336.469, 2.5, 152.783, 13.06, 6.9, 21.4, 
  87.847, 1.38, 75.05, 0.779}, {"MEX", "North America", "Mexico", 
  "2020-08-02", 439046., 4853., 6932.857, 47746., 274., 580.857, 3405.232, 
  37.64, 53.771, 370.317, 2.125, 4.505, 1., "", "", "", "", "", "", "", "", 
  4524., 1.033019*^6, 8.012, 0.035, 12719., 0.099, 0.506, 2., 
  "people tested", "", "", "", "", "", "", "", "", "", 70.83, 1.28932753*^8, 
  66.444, 29.3, 6.857, 4.321, 17336.469, 2.5, 152.783, 13.06, 6.9, 21.4, 
  87.847, 1.38, 75.05, 0.779}, {"MEX", "North America", "Mexico", 
  "2020-08-03", 443813., 4767., 6903.429, 48012., 266., 570., 3442.205, 
  36.973, 53.543, 372.38, 2.063, 4.421, 0.99, "", "", "", "", "", "", "", "", 
  14883., 1.047902*^6, 8.128, 0.115, 12546., 0.097, 0.502, 2., 
  "people tested", "", "", "", "", "", "", "", "", "", 70.83, 1.28932753*^8, 
  66.444, 29.3, 6.857, 4.321, 17336.469, 2.5, 152.783, 13.06, 6.9, 21.4, 
  87.847, 1.38, 75.05, 0.779}, {"MEX", "North America", "Mexico", 
  "2020-08-04", 449961., 6148., 6752., 48869., 857., 570.429, 3489.889, 
  47.684, 52.368, 379.027, 6.647, 4.424, 0.99, "", "", "", "", "", "", "", 
  "", 15383., 1.063285*^6, 8.247, 0.119, 12434., 0.096, 0.497, 2., 
  "people tested", "", "", "", "", "", "", "", "", "", 70.83, 1.28932753*^8, 
  66.444, 29.3, 6.857, 4.321, 17336.469, 2.5, 152.783, 13.06, 6.9, 21.4, 
  87.847, 1.38, 75.05, 0.779}, {"MEX", "North America", "Mexico", 
  "2020-08-05", 456100., 6139., 6807.286, 49698., 829., 619.571, 3537.503, 
  47.614, 52.797, 385.457, 6.43, 4.805, 0.98, "", "", "", "", "", "", "", "", 
  14986., 1.078271*^6, 8.363, 0.116, 12390., 0.096, 0.493, 2., 
  "people tested", "", "", "", "", "", "", "", "", "", 70.83, 1.28932753*^8, 
  66.444, 29.3, 6.857, 4.321, 17336.469, 2.5, 152.783, 13.06, 6.9, 21.4, 
  87.847, 1.38, 75.05, 0.779}, {"MEX", "North America", "Mexico", 
  "2020-08-06", 462690., 6590., 6644.429, 50517., 819., 645.286, 3588.615, 
  51.112, 51.534, 391.809, 6.352, 5.005, 0.98, "", "", "", "", "", "", "", 
  "", 14290., 1.092561*^6, 8.474, 0.111, 12248., 0.095, 0.488, 2., 
  "people tested", "", "", "", "", "", "", "", "", "", 70.83, 1.28932753*^8, 
  66.444, 29.3, 6.857, 4.321, 17336.469, 2.5, 152.783, 13.06, 6.9, 21.4, 
  87.847, 1.38, 75.05, 0.779}, {"MEX", "North America", "Mexico", 
  "2020-08-07", 469407., 6717., 6395.714, 51311., 794., 660.429, 3640.712, 
  52.097, 49.605, 397.967, 6.158, 5.122, 0.98, "", "", "", "", "", "", "", 
  "", 14378., 1.106939*^6, 8.585, 0.112, 12258., 0.095, 0.486, 2.1, 
  "people tested", "", "", "", "", "", "", "", "", "", 70.83, 1.28932753*^8, 
  66.444, 29.3, 6.857, 4.321, 17336.469, 2.5, 152.783, 13.06, 6.9, 21.4, 
  87.847, 1.38, 75.05, 0.779}, {"MEX", "North America", "Mexico", 
  "2020-08-08", 475902., 6495., 5958.429, 52006., 695., 647.714, 3691.087, 
  50.375, 46.213, 403.358, 5.39, 5.024, 0.97, "", "", "", "", "", "", "", "", 
  6951., 1.11389*^6, 8.639, 0.054, 12199., 0.095, 0.487, 2.1, 
  "people tested", "", "", "", "", "", "", "", "", "", 70.83, 1.28932753*^8, 
  66.444, 29.3, 6.857, 4.321, 17336.469, 2.5, 152.783, 13.06, 6.9, 21.4, 
  87.847, 1.38, 75.05, 0.779}, {"MEX", "North America", "Mexico", 
  "2020-08-09", 480278., 4376., 5890.286, 52298., 292., 650.286, 3725.027, 
  33.94, 45.685, 405.622, 2.265, 5.044, 0.97, "", "", "", "", "", "", "", "", 
  4374., 1.118264*^6, 8.673, 0.034, 12178., 0.094, 0.487, 2.1, 
  "people tested", "", "", "", "", "", "", "", "", "", 70.83, 1.28932753*^8, 
  66.444, 29.3, 6.857, 4.321, 17336.469, 2.5, 152.783, 13.06, 6.9, 21.4, 
  87.847, 1.38, 75.05, 0.779}, {"MEX", "North America", "Mexico", 
  "2020-08-10", 485836., 5558., 6003.286, 53003., 705., 713., 3768.135, 
  43.108, 46.561, 411.09, 5.468, 5.53, 0.97, "", "", "", "", "", "", "", "", 
  15269., 1.133533*^6, 8.792, 0.118, 12233., 0.095, 0.481, 2.1, 
  "people tested", "", "", "", "", "", "", "", "", "", 70.83, 1.28932753*^8, 
  66.444, 29.3, 6.857, 4.321, 17336.469, 2.5, 152.783, 13.06, 6.9, 21.4, 
  87.847, 1.38, 75.05, 0.779}, {"MEX", "North America", "Mexico", 
  "2020-08-11", 492522., 6686., 6080.143, 53929., 926., 722.857, 3819.991, 
  51.856, 47.157, 418.272, 7.182, 5.606, 0.97, "", "", "", "", "", "", "", 
  "", 15030., 1.148563*^6, 8.908, 0.117, 12183., 0.094, 0.477, 2.1, 
  "people tested", "", "", "", "", "", "", "", "", "", 70.83, 1.28932753*^8, 
  66.444, 29.3, 6.857, 4.321, 17336.469, 2.5, 152.783, 13.06, 6.9, 21.4, 
  87.847, 1.38, 75.05, 0.779}, {"MEX", "North America", "Mexico", 
  "2020-08-12", 498380., 5858., 6040., 54666., 737., 709.714, 3865.426, 
  45.435, 46.846, 423.988, 5.716, 5.505, 0.97, "", "", "", "", "", "", "", 
  "", 14442., 1.163005*^6, 9.02, 0.112, 12105., 0.094, 0.472, 2.1, 
  "people tested", "", "", "", "", "", "", "", "", "", 70.83, 1.28932753*^8, 
  66.444, 29.3, 6.857, 4.321, 17336.469, 2.5, 152.783, 13.06, 6.9, 21.4, 
  87.847, 1.38, 75.05, 0.779}, {"MEX", "North America", "Mexico", 
  "2020-08-13", 505751., 7371., 6151.571, 55293., 627., 682.286, 3922.595, 
  57.169, 47.711, 428.851, 4.863, 5.292, 0.96, "", "", "", "", "", "", "", 
  "", 14419., 1.177424*^6, 9.132, 0.112, 12123., 0.094, 0.469, 2.1, 
  "people tested", "", "", "", "", "", "", "", "", "", 70.83, 1.28932753*^8, 
  66.444, 29.3, 6.857, 4.321, 17336.469, 2.5, 152.783, 13.06, 6.9, 21.4, 
  87.847, 1.38, 75.05, 0.779}, {"MEX", "North America", "Mexico", 
  "2020-08-14", 511369., 5618., 5994.571, 55908., 615., 656.714, 3966.168, 
  43.573, 46.494, 433.621, 4.77, 5.093, 0.96, "", "", "", "", "", "", "", "", 
  14163., 1.191587*^6, 9.242, 0.11, 12093., 0.094, 0.466, 2.1, 
  "people tested", "", "", "", "", "", "", "", "", "", 70.83, 1.28932753*^8, 
  66.444, 29.3, 6.857, 4.321, 17336.469, 2.5, 152.783, 13.06, 6.9, 21.4, 
  87.847, 1.38, 75.05, 0.779}, {"MEX", "North America", "Mexico", 
  "2020-08-15", 517714., 6345., 5973.143, 56543., 635., 648.143, 4015.38, 
  49.212, 46.328, 438.546, 4.925, 5.027, 0.96, "", "", "", "", "", "", "", 
  "", 6615., 1.198202*^6, 9.293, 0.051, 12045., 0.093, 0.462, 2.2, 
  "people tested", "", "", "", "", "", "", "", "", "", 70.83, 1.28932753*^8, 
  66.444, 29.3, 6.857, 4.321, 17336.469, 2.5, 152.783, 13.06, 6.9, 21.4, 
  87.847, 1.38, 75.05, 0.779}, {"MEX", "North America", "Mexico", 
  "2020-08-16", 522162., 4448., 5983.429, 56757., 214., 637., 4049.879, 
  34.499, 46.407, 440.206, 1.66, 4.941, 0.96, "", "", "", "", "", "", "", "", 
  4318., 1.20252*^6, 9.327, 0.033, 12037., 0.093, 0.461, 2.2, 
  "people tested", "", "", "", "", "", "", "", "", "", 70.83, 1.28932753*^8, 
  66.444, 29.3, 6.857, 4.321, 17336.469, 2.5, 152.783, 13.06, 6.9, 21.4, 
  87.847, 1.38, 75.05, 0.779}, {"MEX", "North America", "Mexico", 
  "2020-08-17", 525733., 3571., 5699.571, 57023., 266., 574.286, 4077.575, 
  27.697, 44.206, 442.269, 2.063, 4.454, 0.96, "", "", "", "", "", "", "", 
  "", 14712., 1.217232*^6, 9.441, 0.114, 11957., 0.093, 0.46, 2.2, 
  "people tested", "", "", "", "", "", "", "", "", "", 70.83, 1.28932753*^8, 
  66.444, 29.3, 6.857, 4.321, 17336.469, 2.5, 152.783, 13.06, 6.9, 21.4, 
  87.847, 1.38, 75.05, 0.779}, {"MEX", "North America", "Mexico", 
  "2020-08-18", 531239., 5506., 5531., 57774., 751., 549.286, 4120.28, 
  42.704, 42.898, 448.094, 5.825, 4.26, 0.96, "", "", "", "", "", "", "", "", 
  15043., 1.232275*^6, 9.558, 0.117, 11959., 0.093, 0.458, 2.2, 
  "people tested", "", "", "", "", "", "", "", "", "", 70.83, 1.28932753*^8, 
  66.444, 29.3, 6.857, 4.321, 17336.469, 2.5, 152.783, 13.06, 6.9, 21.4, 
  87.847, 1.38, 75.05, 0.779}, {"MEX", "North America", "Mexico", 
  "2020-08-19", 537031., 5792., 5521.571, 58481., 707., 545., 4165.202, 
  44.923, 42.825, 453.578, 5.483, 4.227, 0.96, "", "", "", "", "", "", "", 
  "", 14356., 1.246631*^6, 9.669, 0.111, 11947., 0.093, 0.456, 2.2, 
  "people tested", "", "", "", "", "", "", "", "", "", 70.83, 1.28932753*^8, 
  66.444, 29.3, 6.857, 4.321, 17336.469, 2.5, 152.783, 13.06, 6.9, 21.4, 
  87.847, 1.38, 75.05, 0.779}, {"MEX", "North America", "Mexico", 
  "2020-08-20", 543806., 6775., 5436.429, 59106., 625., 544.714, 4217.749, 
  52.547, 42.165, 458.425, 4.847, 4.225, 0.96, "", "", "", "", "", "", "", 
  "", 13197., 1.259828*^6, 9.771, 0.102, 11772., 0.091, 0.458, 2.2, 
  "people tested", "", "", "", "", "", "", "", "", "", 74.54, 1.28932753*^8, 
  66.444, 29.3, 6.857, 4.321, 17336.469, 2.5, 152.783, 13.06, 6.9, 21.4, 
  87.847, 1.38, 75.05, 0.779}, {"MEX", "North America", "Mexico", 
  "2020-08-21", 549734., 5928., 5480.714, 59610., 504., 528.857, 4263.727, 
  45.977, 42.508, 462.334, 3.909, 4.102, 0.96, "", "", "", "", "", "", "", 
  "", 14357., 1.274185*^6, 9.883, 0.111, 11800., 0.092, 0.458, 2.2, 
  "people tested", "", "", "", "", "", "", "", "", "", 74.54, 1.28932753*^8, 
  66.444, 29.3, 6.857, 4.321, 17336.469, 2.5, 152.783, 13.06, 6.9, 21.4, 
  87.847, 1.38, 75.05, 0.779}, {"MEX", "North America", "Mexico", 
  "2020-08-22", 556216., 6482., 5500.286, 60254., 644., 530.143, 4314.001, 
  50.274, 42.66, 467.329, 4.995, 4.112, 0.96, "", "", "", "", "", "", "", "", 
  6679., 1.280864*^6, 9.934, 0.052, 11809., 0.092, 0.456, 2.2, 
  "people tested", "", "", "", "", "", "", "", "", "", 74.54, 1.28932753*^8, 
  66.444, 29.3, 6.857, 4.321, 17336.469, 2.5, 152.783, 13.06, 6.9, 21.4, 
  87.847, 1.38, 75.05, 0.779}, {"MEX", "North America", "Mexico", 
  "2020-08-23", 560164., 3948., 5428.857, 60480., 226., 531.857, 4344.621, 
  30.621, 42.106, 469.082, 1.753, 4.125, 0.96, "", "", "", "", "", "", "", 
  "", 4298., 1.285162*^6, 9.968, 0.033, 11806., 0.092, 0.457, 2.2, 
  "people tested", "", "", "", "", "", "", "", "", "", 74.54, 1.28932753*^8, 
  66.444, 29.3, 6.857, 4.321, 17336.469, 2.5, 152.783, 13.06, 6.9, 21.4, 
  87.847, 1.38, 75.05, 0.779}, {"MEX", "North America", "Mexico", 
  "2020-08-24", 563705., 3541., 5424.571, 60800., 320., 539.571, 4372.085, 
  27.464, 42.073, 471.564, 2.482, 4.185, 0.96, "", "", "", "", "", "", "", 
  "", 14939., 1.300101*^6, 10.084, 0.116, 11838., 0.092, 0.458, 2.2, 
  "people tested", "", "", "", "", "", "", "", "", "", 74.54, 1.28932753*^8, 
  66.444, 29.3, 6.857, 4.321, 17336.469, 2.5, 152.783, 13.06, 6.9, 21.4, 
  87.847, 1.38, 75.05, 0.779}, {"MEX", "North America", "Mexico", 
  "2020-08-25", 568621., 4916., 5340.286, 61450., 650., 525.143, 4410.214, 
  38.128, 41.419, 476.605, 5.041, 4.073, 0.96, "", "", "", "", "", "", "", 
  "", 15016., 1.315117*^6, 10.2, 0.116, 11835., 0.092, 0.458, 2.2, 
  "people tested", "", "", "", "", "", "", "", "", "", 74.54, 1.28932753*^8, 
  66.444, 29.3, 6.857, 4.321, 17336.469, 2.5, 152.783, 13.06, 6.9, 21.4, 
  87.847, 1.38, 75.05, 0.779}, {"MEX", "North America", "Mexico", 
  "2020-08-26", 573888., 5267., 5265.286, 62076., 626., 513.571, 4451.065, 
  40.851, 40.837, 481.46, 4.855, 3.983, 0.96, "", "", "", "", "", "", "", "", 
  16598., 1.331715*^6, 10.329, 0.129, 12155., 0.094, 0.454, 2.2, 
  "people tested", "", "", "", "", "", "", "", "", "", 74.54, 1.28932753*^8, 
  66.444, 29.3, 6.857, 4.321, 17336.469, 2.5, 152.783, 13.06, 6.9, 21.4, 
  87.847, 1.38, 75.05, 0.779}, {"MEX", "North America", "Mexico", 
  "2020-08-27", 579914., 6026., 5158.286, 62594., 518., 498.286, 4497.802, 
  46.738, 40.008, 485.478, 4.018, 3.865, 0.97, "", "", "", "", "", "", "", 
  "", 15979., 1.347694*^6, 10.453, 0.124, 12552., 0.097, 0.446, 2.2, 
  "people tested", "", "", "", "", "", "", "", "", "", 74.54, 1.28932753*^8, 
  66.444, 29.3, 6.857, 4.321, 17336.469, 2.5, 152.783, 13.06, 6.9, 21.4, 
  87.847, 1.38, 75.05, 0.779}, {"MEX", "North America", "Mexico", 
  "2020-08-28", 585738., 5824., 5143.429, 63146., 552., 505.143, 4542.973, 
  45.171, 39.892, 489.759, 4.281, 3.918, 0.97, "", "", "", "", "", "", "", 
  "", 15748., 1.363442*^6, 10.575, 0.122, 12751., 0.099, 0.439, 2.3, 
  "people tested", "", "", "", "", "", "", "", "", "", 74.54, 1.28932753*^8, 
  66.444, 29.3, 6.857, 4.321, 17336.469, 2.5, 152.783, 13.06, 6.9, 21.4, 
  87.847, 1.38, 75.05, 0.779}, {"MEX", "North America", "Mexico", 
  "2020-08-29", 591712., 5974., 5070.857, 63819., 673., 509.286, 4589.307, 
  46.334, 39.329, 494.979, 5.22, 3.95, 0.97, "", "", "", "", "", "", "", "", 
  7611., 1.371053*^6, 10.634, 0.059, 12884., 0.1, 0.435, 2.3, 
  "people tested", "", "", "", "", "", "", "", "", "", 74.54, 1.28932753*^8, 
  66.444, 29.3, 6.857, 4.321, 17336.469, 2.5, 152.783, 13.06, 6.9, 21.4, 
  87.847, 1.38, 75.05, 0.779}, {"MEX", "North America", "Mexico", 
  "2020-08-30", 595841., 4129., 5096.714, 64158., 339., 525.429, 4621.332, 
  32.024, 39.53, 497.608, 2.629, 4.075, 0.97, "", "", "", "", "", "", "", "", 
  4381., 1.375434*^6, 10.668, 0.034, 12896., 0.1, 0.433, 2.3, 
  "people tested", "", "", "", "", "", "", "", "", "", 74.54, 1.28932753*^8, 
  66.444, 29.3, 6.857, 4.321, 17336.469, 2.5, 152.783, 13.06, 6.9, 21.4, 
  87.847, 1.38, 75.05, 0.779}, {"MEX", "North America", "Mexico", 
  "2020-08-31", 599560., 3719., 5122.143, 64414., 256., 516.286, 4650.176, 
  28.844, 39.727, 499.594, 1.986, 4.004, 0.97, "", "", "", "", "", "", "", 
  "", 15447., 1.390881*^6, 10.788, 0.12, 12969., 0.101, 0.43, 2.3, 
  "people tested", "", "", "", "", "", "", "", "", "", 74.54, 1.28932753*^8, 
  66.444, 29.3, 6.857, 4.321, 17336.469, 2.5, 152.783, 13.06, 6.9, 21.4, 
  87.847, 1.38, 75.05, 0.779}, {"MEX", "North America", "Mexico", 
  "2020-09-01", 606036., 6476., 5345., 65241., 827., 541.571, 4700.404, 
  50.228, 41.456, 506.008, 6.414, 4.2, 0.98, "", "", "", "", "", "", "", "", 
  16448., 1.407329*^6, 10.915, 0.128, 13173., 0.102, 0.428, 2.3, 
  "people tested", "", "", "", "", "", "", "", "", "", 74.54, 1.28932753*^8, 
  66.444, 29.3, 6.857, 4.321, 17336.469, 2.5, 152.783, 13.06, 6.9, 21.4, 
  87.847, 1.38, 75.05, 0.779}, {"MEX", "North America", "Mexico", 
  "2020-09-02", 610957., 4921., 5295.571, 65816., 575., 534.286, 4738.571, 
  38.167, 41.072, 510.468, 4.46, 4.144, 0.98, "", "", "", "", "", "", "", "", 
  16402., 1.423731*^6, 11.042, 0.127, 13145., 0.102, 0.428, 2.3, 
  "people tested", "", "", "", "", "", "", "", "", "", 74.54, 1.28932753*^8, 
  66.444, 29.3, 6.857, 4.321, 17336.469, 2.5, 152.783, 13.06, 6.9, 21.4, 
  87.847, 1.38, 75.05, 0.779}, {"MEX", "North America", "Mexico", 
  "2020-09-03", 616894., 5937., 5282.857, 66329., 513., 533.571, 4784.618, 
  46.047, 40.974, 514.446, 3.979, 4.138, 0.98, "", "", "", "", "", "", "", 
  "", 15722., 1.439453*^6, 11.164, 0.122, 13108., 0.102, 0.427, 2.3, 
  "people tested", "", "", "", "", "", "", "", "", "", 74.54, 1.28932753*^8, 
  66.444, 29.3, 6.857, 4.321, 17336.469, 2.5, 152.783, 13.06, 6.9, 21.4, 
  87.847, 1.38, 75.05, 0.779}, {"MEX", "North America", "Mexico", 
  "2020-09-04", 623090., 6196., 5336., 66851., 522., 529.286, 4832.674, 
  48.056, 41.386, 518.495, 4.049, 4.105, 0.98, "", "", "", "", "", "", "", 
  "", 15450., 1.454903*^6, 11.284, 0.12, 13066., 0.101, 0.425, 2.4, 
  "people tested", "", "", "", "", "", "", "", "", "", 74.54, 1.28932753*^8, 
  66.444, 29.3, 6.857, 4.321, 17336.469, 2.5, 152.783, 13.06, 6.9, 21.4, 
  87.847, 1.38, 75.05, 0.779}, {"MEX", "North America", "Mexico", 
  "2020-09-05", 629409., 6319., 5385.286, 67326., 475., 501., 4881.684, 
  49.01, 41.768, 522.179, 3.684, 3.886, 0.98, "", "", "", "", "", "", "", "", 
  6744., 1.461647*^6, 11.337, 0.052, 12942., 0.1, 0.426, 2.3, 
  "people tested", "", "", "", "", "", "", "", "", "", 74.54, 1.28932753*^8, 
  66.444, 29.3, 6.857, 4.321, 17336.469, 2.5, 152.783, 13.06, 6.9, 21.4, 
  87.847, 1.38, 75.05, 0.779}, {"MEX", "North America", "Mexico", 
  "2020-09-06", 634023., 4614., 5454.571, 67558., 232., 485.714, 4917.47, 
  35.786, 42.306, 523.979, 1.799, 3.767, 0.97, "", "", "", "", "", "", "", 
  "", 4135., 1.465782*^6, 11.369, 0.032, 12907., 0.1, 0.425, 2.4, 
  "people tested", "", "", "", "", "", "", "", "", "", 74.54, 1.28932753*^8, 
  66.444, 29.3, 6.857, 4.321, 17336.469, 2.5, 152.783, 13.06, 6.9, 21.4, 
  87.847, 1.38, 75.05, 0.779}, {"MEX", "North America", "Mexico", 
  "2020-09-07", 637509., 3486., 5421.286, 67781., 223., 481., 4944.508, 
  27.037, 42.047, 525.708, 1.73, 3.731, 0.97, "", "", "", "", "", "", "", "", 
  15198., 1.48098*^6, 11.486, 0.118, 12871., 0.1, 0.42, 2.4, "people tested", 
  "", "", "", "", "", "", "", "", "", 74.54, 1.28932753*^8, 66.444, 29.3, 
  6.857, 4.321, 17336.469, 2.5, 152.783, 13.06, 6.9, 21.4, 87.847, 1.38, 
  75.05, 0.779}, {"MEX", "North America", "Mexico", "2020-09-08", 642860., 
  5351., 5260.571, 68484., 703., 463.286, 4986.01, 41.502, 40.801, 531.161, 
  5.452, 3.593, 0.97, "", "", "", "", "", "", "", "", 16039., 1.497019*^6, 
  11.611, 0.124, 12813., 0.099, 0.416, 2.4, "people tested", "", "", "", "", 
  "", "", "", "", "", 74.54, 1.28932753*^8, 66.444, 29.3, 6.857, 4.321, 
  17336.469, 2.5, 152.783, 13.06, 6.9, 21.4, 87.847, 1.38, 75.05, 0.779}, 
 {"MEX", "North America", "Mexico", "2020-09-09", 647321., 4461., 5194.857, 
  69049., 565., 461.857, 5020.609, 34.599, 40.291, 535.543, 4.382, 3.582, 
  0.97, "", "", "", "", "", "", "", "", 15425., 1.512444*^6, 11.73, 0.12, 
  12673., 0.098, 0.41, 2.4, "people tested", "", "", "", "", "", "", "", "", 
  "", 74.54, 1.28932753*^8, 66.444, 29.3, 6.857, 4.321, 17336.469, 2.5, 
  152.783, 13.06, 6.9, 21.4, 87.847, 1.38, 75.05, 0.779}, 
 {"MEX", "North America", "Mexico", "2020-09-10", 652364., 5043., 5067.143, 
  69649., 600., 474.286, 5059.723, 39.113, 39.301, 540.196, 4.654, 3.679, 
  0.97, "", "", "", "", "", "", "", "", 15089., 1.527533*^6, 11.848, 0.117, 
  12583., 0.098, 0.407, 2.5, "people tested", "", "", "", "", "", "", "", "", 
  "", 74.54, 1.28932753*^8, 66.444, 29.3, 6.857, 4.321, 17336.469, 2.5, 
  152.783, 13.06, 6.9, 21.4, 87.847, 1.38, 75.05, 0.779}, 
 {"MEX", "North America", "Mexico", "2020-09-11", 658299., 5935., 5029.857, 
  70183., 534., 476., 5105.755, 46.032, 39.011, 544.338, 4.142, 3.692, 0.97, 
  "", "", "", "", "", "", "", "", 14385., 1.541918*^6, 11.959, 0.112, 12431., 
  0.096, 0.405, 2.5, "people tested", "", "", "", "", "", "", "", "", "", 
  67.13, 1.28932753*^8, 66.444, 29.3, 6.857, 4.321, 17336.469, 2.5, 152.783, 
  13.06, 6.9, 21.4, 87.847, 1.38, 75.05, 0.779}, 
 {"MEX", "North America", "Mexico", "2020-09-12", 663973., 5674., 4937.714, 
  70604., 421., 468.286, 5149.762, 44.007, 38.297, 547.603, 3.265, 3.632, 
  0.97, "", "", "", "", "", "", "", "", 6424., 1.548342*^6, 12.009, 0.05, 
  12385., 0.096, 0.406, 2.5, "people tested", "", "", "", "", "", "", "", "", 
  "", 67.13, 1.28932753*^8, 66.444, 29.3, 6.857, 4.321, 17336.469, 2.5, 
  152.783, 13.06, 6.9, 21.4, 87.847, 1.38, 75.05, 0.779}, 
 {"MEX", "North America", "Mexico", "2020-09-13", 668381., 4408., 4908.286, 
  70821., 217., 466.143, 5183.95, 34.188, 38.069, 549.286, 1.683, 3.615, 
  0.97, "", "", "", "", "", "", "", "", 3937., 1.552279*^6, 12.039, 0.031, 
  12357., 0.096, 0.405, 2.5, "people tested", "", "", "", "", "", "", "", "", 
  "", 67.13, 1.28932753*^8, 66.444, 29.3, 6.857, 4.321, 17336.469, 2.5, 
  152.783, 13.06, 6.9, 21.4, 87.847, 1.38, 75.05, 0.779}, 
 {"MEX", "North America", "Mexico", "2020-09-14", 671716., 3335., 4886.714, 
  71049., 228., 466.857, 5209.817, 25.866, 37.901, 551.055, 1.768, 3.621, 
  0.97, "", "", "", "", "", "", "", "", 15074., 1.567353*^6, 12.156, 0.117, 
  12339., 0.096, 0.404, 2.5, "people tested", "", "", "", "", "", "", "", "", 
  "", 67.13, 1.28932753*^8, 66.444, 29.3, 6.857, 4.321, 17336.469, 2.5, 
  152.783, 13.06, 6.9, 21.4, 87.847, 1.38, 75.05, 0.779}, 
 {"MEX", "North America", "Mexico", "2020-09-15", 676487., 4771., 4803.857, 
  71678., 629., 456.286, 5246.82, 37.004, 37.259, 555.933, 4.879, 3.539, 
  0.97, "", "", "", "", "", "", "", "", 11331., 1.578684*^6, 12.244, 0.088, 
  11666., 0.09, 0.399, 2.5, "people tested", "", "", "", "", "", "", "", "", 
  "", 67.13, 1.28932753*^8, 66.444, 29.3, 6.857, 4.321, 17336.469, 2.5, 
  152.783, 13.06, 6.9, 21.4, 87.847, 1.38, 75.05, 0.779}, 
 {"MEX", "North America", "Mexico", "2020-09-16", 680931., 4444., 4801.429, 
  71978., 300., 418.429, 5281.288, 34.468, 37.24, 558.26, 2.327, 3.245, 0.98, 
  "", "", "", "", "", "", "", "", 4588., 1.583272*^6, 12.28, 0.036, 10118., 
  0.078, 0.406, 2.5, "people tested", "", "", "", "", "", "", "", "", "", 
  67.13, 1.28932753*^8, 66.444, 29.3, 6.857, 4.321, 17336.469, 2.5, 152.783, 
  13.06, 6.9, 21.4, 87.847, 1.38, 75.05, 0.779}, 
 {"MEX", "North America", "Mexico", "2020-09-17", 684113., 3182., 4535.571, 
  72179., 201., 361.429, 5305.968, 24.68, 35.178, 559.819, 1.559, 2.803, 
  0.98, "", "", "", "", "", "", "", "", 15300., 1.598572*^6, 12.398, 0.119, 
  10148., 0.079, 0.415, 2.4, "people tested", "", "", "", "", "", "", "", "", 
  "", 67.13, 1.28932753*^8, 66.444, 29.3, 6.857, 4.321, 17336.469, 2.5, 
  152.783, 13.06, 6.9, 21.4, 87.847, 1.38, 75.05, 0.779}, 
 {"MEX", "North America", "Mexico", "2020-09-18", 688954., 4841., 4379.286, 
  72803., 624., 374.286, 5343.514, 37.547, 33.966, 564.659, 4.84, 2.903, 
  0.99, "", "", "", "", "", "", "", "", 14666., 1.613238*^6, 12.512, 0.114, 
  10189., 0.079, 0.414, 2.4, "people tested", "", "", "", "", "", "", "", "", 
  "", 69.91, 1.28932753*^8, 66.444, 29.3, 6.857, 4.321, 17336.469, 2.5, 
  152.783, 13.06, 6.9, 21.4, 87.847, 1.38, 75.05, 0.779}, 
 {"MEX", "North America", "Mexico", "2020-09-19", 694121., 5167., 4306.857, 
  73258., 455., 379.143, 5383.589, 40.075, 33.404, 568.188, 3.529, 2.941, 
  0.99, "", "", "", "", "", "", "", "", 6329., 1.619567*^6, 12.561, 0.049, 
  10175., 0.079, 0.415, 2.4, "people tested", "", "", "", "", "", "", "", "", 
  "", 69.91, 1.28932753*^8, 66.444, 29.3, 6.857, 4.321, 17336.469, 2.5, 
  152.783, 13.06, 6.9, 21.4, 87.847, 1.38, 75.05, 0.779}, 
 {"MEX", "North America", "Mexico", "2020-09-20", 697663., 3542., 4183.143, 
  73493., 235., 381.714, 5411.061, 27.472, 32.444, 570.01, 1.823, 2.961, 1., 
  "", "", "", "", "", "", "", "", 3862., 1.623429*^6, 12.591, 0.03, 10164., 
  0.079, 0.415, 2.4, "people tested", "", "", "", "", "", "", "", "", "", 
  69.91, 1.28932753*^8, 66.444, 29.3, 6.857, 4.321, 17336.469, 2.5, 152.783, 
  13.06, 6.9, 21.4, 87.847, 1.38, 75.05, 0.779}, 
 {"MEX", "North America", "Mexico", "2020-09-21", 700580., 2917., 4123.429, 
  73697., 204., 378.286, 5433.685, 22.624, 31.981, 571.593, 1.582, 2.934, 
  1.01, "", "", "", "", "", "", "", "", 14775., 1.638204*^6, 12.706, 0.115, 
  10122., 0.079, 0.417, 2.4, "people tested", "", "", "", "", "", "", "", "", 
  "", 69.91, 1.28932753*^8, 66.444, 29.3, 6.857, 4.321, 17336.469, 2.5, 
  152.783, 13.06, 6.9, 21.4, 87.847, 1.38, 75.05, 0.779}, 
 {"MEX", "North America", "Mexico", "2020-09-22", 705263., 4683., 4110.857, 
  74348., 651., 381.429, 5470.007, 36.321, 31.884, 576.642, 5.049, 2.958, 
  1.02, "", "", "", "", "", "", "", "", 15356., 1.65356*^6, 12.825, 0.119, 
  10697., 0.083, 0.419, 2.4, "people tested", "", "", "", "", "", "", "", "", 
  "", 73.61, 1.28932753*^8, 66.444, 29.3, 6.857, 4.321, 17336.469, 2.5, 
  152.783, 13.06, 6.9, 21.4, 87.847, 1.38, 75.05, 0.779}, 
 {"MEX", "North America", "Mexico", "2020-09-23", 710049., 4786., 4159.714, 
  74949., 601., 424.429, 5507.127, 37.12, 32.263, 581.303, 4.661, 3.292, 
  1.03, "", "", "", "", "", "", "", "", 14723., 1.668283*^6, 12.939, 0.114, 
  12144., 0.094, 0.411, 2.4, "people tested", "", "", "", "", "", "", "", "", 
  "", 73.61, 1.28932753*^8, 66.444, 29.3, 6.857, 4.321, 17336.469, 2.5, 
  152.783, 13.06, 6.9, 21.4, 87.847, 1.38, 75.05, 0.779}, 
 {"MEX", "North America", "Mexico", "2020-09-24", 715457., 5408., 4477.714, 
  75439., 490., 465.714, 5549.071, 41.944, 34.729, 585.103, 3.8, 3.612, 1.04, 
  "", "", "", "", "", "", "", "", 13882., 1.682165*^6, 13.047, 0.108, 11942., 
  0.093, 0.406, 2.5, "people tested", "", "", "", "", "", "", "", "", "", 
  73.61, 1.28932753*^8, 66.444, 29.3, 6.857, 4.321, 17336.469, 2.5, 152.783, 
  13.06, 6.9, 21.4, 87.847, 1.38, 75.05, 0.779}, 
 {"MEX", "North America", "Mexico", "2020-09-25", 720858., 5401., 4557.714, 
  75844., 405., 434.429, 5590.961, 41.89, 35.35, 588.245, 3.141, 3.369, 1.05, 
  "", "", "", "", "", "", "", "", 13985., 1.69615*^6, 13.155, 0.108, 11845., 
  0.092, 0.405, 2.5, "people tested", "", "", "", "", "", "", "", "", "", 
  73.61, 1.28932753*^8, 66.444, 29.3, 6.857, 4.321, 17336.469, 2.5, 152.783, 
  13.06, 6.9, 21.4, 87.847, 1.38, 75.05, 0.779}, 
 {"MEX", "North America", "Mexico", "2020-09-26", 726431., 5573., 4615.714, 
  76243., 399., 426.429, 5634.185, 43.224, 35.799, 591.339, 3.095, 3.307, 
  1.06, "", "", "", "", "", "", "", "", 6263., 1.702413*^6, 13.204, 0.049, 
  11835., 0.092, 0.403, 2.5, "people tested", "", "", "", "", "", "", "", "", 
  "", 73.61, 1.28932753*^8, 66.444, 29.3, 6.857, 4.321, 17336.469, 2.5, 
  152.783, 13.06, 6.9, 21.4, 87.847, 1.38, 75.05, 0.779}, 
 {"MEX", "North America", "Mexico", "2020-09-27", 730317., 3886., 4664.857, 
  76430., 187., 419.571, 5664.325, 30.14, 36.181, 592.79, 1.45, 3.254, 1.07, 
  "", "", "", "", "", "", "", "", 3824., 1.706237*^6, 13.234, 0.03, 11830., 
  0.092, 0.403, 2.5, "people tested", "", "", "", "", "", "", "", "", "", 
  73.61, 1.28932753*^8, 66.444, 29.3, 6.857, 4.321, 17336.469, 2.5, 152.783, 
  13.06, 6.9, 21.4, 87.847, 1.38, 75.05, 0.779}, 
 {"MEX", "North America", "Mexico", "2020-09-28", 733717., 3400., 4733.857, 
  76603., 173., 415.143, 5690.695, 26.37, 36.716, 594.131, 1.342, 3.22, 1.07, 
  "", "", "", "", "", "", "", "", 15248., 1.721485*^6, 13.352, 0.118, 11897., 
  0.092, 0.401, 2.5, "people tested", "", "", "", "", "", "", "", "", "", 
  73.61, 1.28932753*^8, 66.444, 29.3, 6.857, 4.321, 17336.469, 2.5, 152.783, 
  13.06, 6.9, 21.4, 87.847, 1.38, 75.05, 0.779}, 
 {"MEX", "North America", "Mexico", "2020-09-29", 738163., 4446., 4700., 
  77163., 560., 402.143, 5725.178, 34.483, 36.453, 598.475, 4.343, 3.119, 
  1.09, "", "", "", "", "", "", "", "", 15325., 1.73681*^6, 13.471, 0.119, 
  11893., 0.092, 0.398, 2.5, "people tested", "", "", "", "", "", "", "", "", 
  "", 73.61, 1.28932753*^8, 66.444, 29.3, 6.857, 4.321, 17336.469, 2.5, 
  152.783, 13.06, 6.9, 21.4, 87.847, 1.38, 75.05, 0.779}, 
 {"MEX", "North America", "Mexico", "2020-09-30", 743216., 5053., 4738.143, 
  77646., 483., 385.286, 5764.369, 39.191, 36.749, 602.221, 3.746, 2.988, 
  1.1, "", "", "", "", "", "", "", "", 14548., 1.751358*^6, 13.583, 0.113, 
  11868., 0.092, 0.396, 2.5, "people tested", "", "", "", "", "", "", "", "", 
  "", 73.61, 1.28932753*^8, 66.444, 29.3, 6.857, 4.321, 17336.469, 2.5, 
  152.783, 13.06, 6.9, 21.4, 87.847, 1.38, 75.05, 0.779}, 
 {"MEX", "North America", "Mexico", "2020-10-01", 748315., 5099., 4694., 
  78078., 432., 377., 5803.917, 39.548, 36.407, 605.571, 3.351, 2.924, 1.12, 
  "", "", "", "", "", "", "", "", 13723., 1.765081*^6, 13.69, 0.106, 11845., 
  0.092, 0.395, 2.5, "people tested", "", "", "", "", "", "", "", "", "", 
  73.61, 1.28932753*^8, 66.444, 29.3, 6.857, 4.321, 17336.469, 2.5, 152.783, 
  13.06, 6.9, 21.4, 87.847, 1.38, 75.05, 0.779}, 
 {"MEX", "North America", "Mexico", "2020-10-02", 753090., 4775., 4604.571, 
  78492., 414., 378.286, 5840.952, 37.035, 35.713, 608.782, 3.211, 2.934, 
  1.13, "", "", "", "", "", "", "", "", 13419., 1.7785*^6, 13.794, 0.104, 
  11764., 0.091, 0.395, 2.5, "people tested", "", "", "", "", "", "", "", "", 
  "", 73.61, 1.28932753*^8, 66.444, 29.3, 6.857, 4.321, 17336.469, 2.5, 
  152.783, 13.06, 6.9, 21.4, 87.847, 1.38, 75.05, 0.779}, 
 {"MEX", "North America", "Mexico", "2020-10-03", 757953., 4863., 4503.143, 
  78880., 388., 376.714, 5878.669, 37.717, 34.926, 611.792, 3.009, 2.922, 
  1.15, "", "", "", "", "", "", "", "", 5791., 1.784291*^6, 13.839, 0.045, 
  11697., 0.091, 0.394, 2.5, "people tested", "", "", "", "", "", "", "", "", 
  "", 73.61, 1.28932753*^8, 66.444, 29.3, 6.857, 4.321, 17336.469, 2.5, 
  152.783, 13.06, 6.9, 21.4, 87.847, 1.38, 75.05, 0.779}, 
 {"MEX", "North America", "Mexico", "2020-10-04", 761665., 3712., 4478.286, 
  79088., 208., 379.714, 5907.459, 28.79, 34.733, 613.405, 1.613, 2.945, 
  1.17, "", "", "", "", "", "", "", "", 3705., 1.787996*^6, 13.868, 0.029, 
  11680., 0.091, 0.394, 2.5, "people tested", "", "", "", "", "", "", "", "", 
  "", 73.61, 1.28932753*^8, 66.444, 29.3, 6.857, 4.321, 17336.469, 2.5, 
  152.783, 13.06, 6.9, 21.4, 87.847, 1.38, 75.05, 0.779}, 
 {"MEX", "North America", "Mexico", "2020-10-05", 789780., 28115., 8009., 
  81877., 2789., 753.429, 6125.519, 218.059, 62.118, 635.036, 21.631, 5.844, 
  1.18, "", "", "", "", "", "", "", "", 13642., 1.801638*^6, 13.973, 0.106, 
  11450., 0.089, 0.398, 2.5, "people tested", "", "", "", "", "", "", "", "", 
  "", 73.61, 1.28932753*^8, 66.444, 29.3, 6.857, 4.321, 17336.469, 2.5, 
  152.783, 13.06, 6.9, 21.4, 87.847, 1.38, 75.05, 0.779}, 
 {"MEX", "North America", "Mexico", "2020-10-06", 794608., 4828., 8063.571, 
  82348., 471., 740.714, 6162.965, 37.446, 62.541, 638.69, 3.653, 5.745, 
  1.15, "", "", "", "", "", "", "", "", 14768., 1.816406*^6, 14.088, 0.115, 
  11371., 0.088, 0.4, 2.5, "people tested", "", "", "", "", "", "", "", "", 
  "", 73.61, 1.28932753*^8, 66.444, 29.3, 6.857, 4.321, 17336.469, 2.5, 
  152.783, 13.06, 6.9, 21.4, 87.847, 1.38, 75.05, 0.779}, 
 {"MEX", "North America", "Mexico", "2020-10-07", 799188., 4580., 7996., 
  82726., 378., 725.714, 6198.487, 35.522, 62.017, 641.621, 2.932, 5.629, 
  1.11, "", "", "", "", "", "", "", "", 14465., 1.830871*^6, 14.2, 0.112, 
  11359., 0.088, 0.404, 2.5, "people tested", "", "", "", "", "", "", "", "", 
  "", 73.61, 1.28932753*^8, 66.444, 29.3, 6.857, 4.321, 17336.469, 2.5, 
  152.783, 13.06, 6.9, 21.4, 87.847, 1.38, 75.05, 0.779}, 
 {"MEX", "North America", "Mexico", "2020-10-08", 804488., 5300., 8024.714, 
  83096., 370., 716.857, 6239.594, 41.107, 62.24, 644.491, 2.87, 5.56, 1.08, 
  "", "", "", "", "", "", "", "", 13743., 1.844614*^6, 14.307, 0.107, 11362., 
  0.088, 0.406, 2.5, "people tested", "", "", "", "", "", "", "", "", "", 
  73.61, 1.28932753*^8, 66.444, 29.3, 6.857, 4.321, 17336.469, 2.5, 152.783, 
  13.06, 6.9, 21.4, 87.847, 1.38, 75.05, 0.779}, 
 {"MEX", "North America", "Mexico", "2020-10-09", 810020., 5532., 8132.857, 
  83497., 401., 715., 6282.5, 42.906, 63.078, 647.601, 3.11, 5.546, 1.06, "", 
  "", "", "", "", "", "", "", 13597., 1.858211*^6, 14.412, 0.105, 11387., 
  0.088, 0.413, 2.4, "people tested", "", "", "", "", "", "", "", "", "", 
  71.76, 1.28932753*^8, 66.444, 29.3, 6.857, 4.321, 17336.469, 2.5, 152.783, 
  13.06, 6.9, 21.4, 87.847, 1.38, 75.05, 0.779}, 
 {"MEX", "North America", "Mexico", "2020-10-10", 814328., 4308., 8053.571, 
  83642., 145., 680.286, 6315.913, 33.413, 62.463, 648.726, 1.125, 5.276, 
  1.04, "", "", "", "", "", "", "", "", 6222., 1.864433*^6, 14.461, 0.048, 
  11449., 0.089, 0.418, 2.4, "people tested", "", "", "", "", "", "", "", "", 
  "", 71.76, 1.28932753*^8, 66.444, 29.3, 6.857, 4.321, 17336.469, 2.5, 
  152.783, 13.06, 6.9, 21.4, 87.847, 1.38, 75.05, 0.779}, 
 {"MEX", "North America", "Mexico", "2020-10-11", 817503., 3175., 7976.857, 
  83781., 139., 670.429, 6340.538, 24.625, 61.868, 649.804, 1.078, 5.2, 1.03, 
  "", "", "", "", "", "", "", "", 4276., 1.868709*^6, 14.494, 0.033, 11530., 
  0.089, 0.421, 2.4, "people tested", "", "", "", "", "", "", "", "", "", 
  71.76, 1.28932753*^8, 66.444, 29.3, 6.857, 4.321, 17336.469, 2.5, 152.783, 
  13.06, 6.9, 21.4, 87.847, 1.38, 75.05, 0.779}, 
 {"MEX", "North America", "Mexico", "2020-10-12", 821045., 3542., 4466.429, 
  83945., 164., 295.429, 6368.01, 27.472, 34.642, 651.076, 1.272, 2.291, 
  1.01, "", "", "", "", "", "", "", "", 15396., 1.884105*^6, 14.613, 0.119, 
  11781., 0.091, 0.423, 2.4, "people tested", "", "", "", "", "", "", "", "", 
  "", 71.76, 1.28932753*^8, 66.444, 29.3, 6.857, 4.321, 17336.469, 2.5, 
  152.783, 13.06, 6.9, 21.4, 87.847, 1.38, 75.05, 0.779}, 
 {"MEX", "North America", "Mexico", "2020-10-13", 825340., 4295., 4390.286, 
  84420., 475., 296., 6401.321, 33.312, 34.051, 654.76, 3.684, 2.296, 1.01, 
  "", "", "", "", "", "", "", "", 16780., 1.900885*^6, 14.743, 0.13, 12068., 
  0.094, 0.427, 2.3, "people tested", "", "", "", "", "", "", "", "", "", 
  71.76, 1.28932753*^8, 66.444, 29.3, 6.857, 4.321, 17336.469, 2.5, 152.783, 
  13.06, 6.9, 21.4, 87.847, 1.38, 75.05, 0.779}, 
 {"MEX", "North America", "Mexico", "2020-10-14", 829396., 4056., 4315.429, 
  84898., 478., 310.286, 6432.78, 31.458, 33.47, 658.467, 3.707, 2.407, 1.01, 
  "", "", "", "", "", "", "", "", 15570., 1.916455*^6, 14.864, 0.121, 12226., 
  0.095, 0.429, 2.3, "people tested", "", "", "", "", "", "", "", "", "", 
  71.76, 1.28932753*^8, 66.444, 29.3, 6.857, 4.321, 17336.469, 2.5, 152.783, 
  13.06, 6.9, 21.4, 87.847, 1.38, 75.05, 0.779}, 
 {"MEX", "North America", "Mexico", "2020-10-15", 834910., 5514., 4346., 
  85285., 387., 312.714, 6475.546, 42.766, 33.707, 661.469, 3.002, 2.425, 
  1.02, "", "", "", "", "", "", "", "", 14756., 1.931211*^6, 14.978, 0.114, 
  12371., 0.096, 0.436, 2.3, "people tested", "", "", "", "", "", "", "", "", 
  "", 71.76, 1.28932753*^8, 66.444, 29.3, 6.857, 4.321, 17336.469, 2.5, 
  152.783, 13.06, 6.9, 21.4, 87.847, 1.38, 75.05, 0.779}, 
 {"MEX", "North America", "Mexico", "2020-10-16", 841661., 6751., 4520.143, 
  85704., 419., 315.286, 6527.907, 52.361, 35.058, 664.719, 3.25, 2.445, 
  1.02, "", "", "", "", "", "", "", "", 15732., 1.946943*^6, 15.1, 0.122, 
  12676., 0.098, 0.436, 2.3, "people tested", "", "", "", "", "", "", "", "", 
  "", 71.76, 1.28932753*^8, 66.444, 29.3, 6.857, 4.321, 17336.469, 2.5, 
  152.783, 13.06, 6.9, 21.4, 87.847, 1.38, 75.05, 0.779}, 
 {"MEX", "North America", "Mexico", "2020-10-17", 847108., 5447., 4682.857, 
  86059., 355., 345.286, 6570.154, 42.247, 36.32, 667.472, 2.753, 2.678, 
  1.02, "", "", "", "", "", "", "", "", 6982., 1.953925*^6, 15.155, 0.054, 
  12785., 0.099, 0.436, 2.3, "people tested", "", "", "", "", "", "", "", "", 
  "", 71.76, 1.28932753*^8, 66.444, 29.3, 6.857, 4.321, 17336.469, 2.5, 
  152.783, 13.06, 6.9, 21.4, 87.847, 1.38, 75.05, 0.779}, 
 {"MEX", "North America", "Mexico", "2020-10-18", 851227., 4119., 4817.714, 
  86167., 108., 340.857, 6602.101, 31.947, 37.366, 668.31, 0.838, 2.644, 
  1.02, "", "", "", "", "", "", "", "", 4650., 1.958575*^6, 15.191, 0.036, 
  12838., 0.1, 0.436, 2.3, "people tested", "", "", "", "", "", "", "", "", 
  "", 71.76, 1.28932753*^8, 66.444, 29.3, 6.857, 4.321, 17336.469, 2.5, 
  152.783, 13.06, 6.9, 21.4, 87.847, 1.38, 75.05, 0.779}, 
 {"MEX", "North America", "Mexico", "2020-10-19", 854926., 3699., 4840.143, 
  86338., 171., 341.857, 6630.79, 28.689, 37.54, 669.636, 1.326, 2.651, 1.02, 
  "", "", "", "", "", "", "", "", 18723., 1.977298*^6, 15.336, 0.145, 13313., 
  0.103, 0.436, 2.3, "people tested", "", "", "", "", "", "", "", "", "", 
  71.76, 1.28932753*^8, 66.444, 29.3, 6.857, 4.321, 17336.469, 2.5, 152.783, 
  13.06, 6.9, 21.4, 87.847, 1.38, 75.05, 0.779}, 
 {"MEX", "North America", "Mexico", "2020-10-20", 860714., 5788., 5053.429, 
  86893., 555., 353.286, 6675.682, 44.892, 39.194, 673.94, 4.305, 2.74, 1.02, 
  "", "", "", "", "", "", "", "", 19384., 1.996682*^6, 15.486, 0.15, 13685., 
  0.106, 0.437, 2.3, "people tested", "", "", "", "", "", "", "", "", "", 
  71.76, 1.28932753*^8, 66.444, 29.3, 6.857, 4.321, 17336.469, 2.5, 152.783, 
  13.06, 6.9, 21.4, 87.847, 1.38, 75.05, 0.779}, 
 {"MEX", "North America", "Mexico", "2020-10-21", 867559., 6845., 5451.857, 
  87415., 522., 359.571, 6728.771, 53.09, 42.285, 677.989, 4.049, 2.789, 
  1.03, "", "", "", "", "", "", "", "", 18584., 2.015266*^6, 15.63, 0.144, 
  14116., 0.109, 0.433, 2.3, "people tested", "", "", "", "", "", "", "", "", 
  "", 71.76, 1.28932753*^8, 66.444, 29.3, 6.857, 4.321, 17336.469, 2.5, 
  152.783, 13.06, 6.9, 21.4, 87.847, 1.38, 75.05, 0.779}, 
 {"MEX", "North America", "Mexico", "2020-10-22", 874171., 6612., 5608.714, 
  87415., 0., 304.286, 6780.054, 51.283, 43.501, 677.989, 0., 2.36, 1.03, "", 
  "", "", "", "", "", "", "", 18496., 2.033762*^6, 15.774, 0.143, 14650., 
  0.114, 0.425, 2.4, "people tested", "", "", "", "", "", "", "", "", "", 
  71.76, 1.28932753*^8, 66.444, 29.3, 6.857, 4.321, 17336.469, 2.5, 152.783, 
  13.06, 6.9, 21.4, 87.847, 1.38, 75.05, 0.779}, 
 {"MEX", "North America", "Mexico", "2020-10-23", 880775., 6604., 5587.714, 
  88312., 897., 372.571, 6831.274, 51.22, 43.338, 684.946, 6.957, 2.89, 1.02, 
  "", "", "", "", "", "", "", "", 18047., 2.051809*^6, 15.914, 0.14, 14981., 
  0.116, 0.422, 2.4, "people tested", "", "", "", "", "", "", "", "", "", 
  71.76, 1.28932753*^8, 66.444, 29.3, 6.857, 4.321, 17336.469, 2.5, 152.783, 
  13.06, 6.9, 21.4, 87.847, 1.38, 75.05, 0.779}, 
 {"MEX", "North America", "Mexico", "2020-10-24", 886800., 6025., 5670.286, 
  88743., 431., 383.429, 6878.004, 46.73, 43.979, 688.289, 3.343, 2.974, 
  1.02, "", "", "", "", "", "", "", "", 7511., 2.05932*^6, 15.972, 0.058, 
  15056., 0.117, 0.421, 2.4, "people tested", "", "", "", "", "", "", "", "", 
  "", 71.76, 1.28932753*^8, 66.444, 29.3, 6.857, 4.321, 17336.469, 2.5, 
  152.783, 13.06, 6.9, 21.4, 87.847, 1.38, 75.05, 0.779}, 
 {"MEX", "North America", "Mexico", "2020-10-25", 891160., 4360., 5704.714, 
  88924., 181., 393.857, 6911.82, 33.816, 44.246, 689.693, 1.404, 3.055, 
  1.02, "", "", "", "", "", "", "", "", 4978., 2.064298*^6, 16.011, 0.039, 
  15103., 0.117, 0.421, 2.4, "people tested", "", "", "", "", "", "", "", "", 
  "", 71.76, 1.28932753*^8, 66.444, 29.3, 6.857, 4.321, 17336.469, 2.5, 
  152.783, 13.06, 6.9, 21.4, 87.847, 1.38, 75.05, 0.779}, 
 {"MEX", "North America", "Mexico", "2020-10-26", 895326., 4166., 5771.429, 
  89171., 247., 404.714, 6944.132, 32.311, 44.763, 691.609, 1.916, 3.139, 
  1.02, "", "", "", "", "", "", "", "", 20189., 2.084487*^6, 16.167, 0.157, 
  15313., 0.119, 0.416, 2.4, "people tested", "", "", "", "", "", "", "", "", 
  "", 71.76, 1.28932753*^8, 66.444, 29.3, 6.857, 4.321, 17336.469, 2.5, 
  152.783, 13.06, 6.9, 21.4, 87.847, 1.38, 75.05, 0.779}, 
 {"MEX", "North America", "Mexico", "2020-10-27", 901268., 5942., 5793.429, 
  89814., 643., 417.286, 6990.218, 46.086, 44.934, 696.596, 4.987, 3.236, 
  1.02, "", "", "", "", "", "", "", "", 20238., 2.104725*^6, 16.324, 0.157, 
  15435., 0.12, 0.409, 2.4, "people tested", "", "", "", "", "", "", "", "", 
  "", 71.76, 1.28932753*^8, 66.444, 29.3, 6.857, 4.321, 17336.469, 2.5, 
  152.783, 13.06, 6.9, 21.4, 87.847, 1.38, 75.05, 0.779}, 
 {"MEX", "North America", "Mexico", "2020-10-28", 906863., 5595., 5614.857, 
  90309., 495., 413.429, 7033.612, 43.395, 43.549, 700.435, 3.839, 3.207, 
  1.02, "", "", "", "", "", "", "", "", 19250., 2.123975*^6, 16.474, 0.149, 
  15530., 0.12, 0.404, 2.5, "people tested", "", "", "", "", "", "", "", "", 
  "", 71.76, 1.28932753*^8, 66.444, 29.3, 6.857, 4.321, 17336.469, 2.5, 
  152.783, 13.06, 6.9, 21.4, 87.847, 1.38, 75.05, 0.779}, 
 {"MEX", "North America", "Mexico", "2020-10-29", 912811., 5948., 5520., 
  90773., 464., 479.714, 7079.745, 46.133, 42.813, 704.034, 3.599, 3.721, 
  1.02, "", "", "", "", "", "", "", "", 18375., 2.14235*^6, 16.616, 0.143, 
  15513., 0.12, 0.401, 2.5, "people tested", "", "", "", "", "", "", "", "", 
  "", 71.76, 1.28932753*^8, 66.444, 29.3, 6.857, 4.321, 17336.469, 2.5, 
  152.783, 13.06, 6.9, 21.4, 87.847, 1.38, 75.05, 0.779}, 
 {"MEX", "North America", "Mexico", "2020-10-30", 918811., 6000., 5433.714, 
  91289., 516., 425.286, 7126.281, 46.536, 42.144, 708.036, 4.002, 3.299, 
  1.02, "", "", "", "", "", "", "", "", 16012., 2.158362*^6, 16.74, 0.124, 
  15222., 0.118, 0.4, 2.5, "people tested", "", "", "", "", "", "", "", "", 
  "", 71.76, 1.28932753*^8, 66.444, 29.3, 6.857, 4.321, 17336.469, 2.5, 
  152.783, 13.06, 6.9, 21.4, 87.847, 1.38, 75.05, 0.779}, 
 {"MEX", "North America", "Mexico", "2020-10-31", 924962., 6151., 5451.714, 
  91753., 464., 430., 7173.988, 47.707, 42.283, 711.635, 3.599, 3.335, 1.02, 
  "", "", "", "", "", "", "", "", 6626., 2.164988*^6, 16.792, 0.051, 15095., 
  0.117, 0.398, 2.5, "people tested", "", "", "", "", "", "", "", "", "", 
  71.76, 1.28932753*^8, 66.444, 29.3, 6.857, 4.321, 17336.469, 2.5, 152.783, 
  13.06, 6.9, 21.4, 87.847, 1.38, 75.05, 0.779}, 
 {"MEX", "North America", "Mexico", "2020-11-01", 929392., 4430., 5461.714, 
  91895., 142., 424.429, 7208.347, 34.359, 42.361, 712.736, 1.101, 3.292, 
  1.02, "", "", "", "", "", "", "", "", 4147., 2.169135*^6, 16.824, 0.032, 
  14977., 0.116, 0.399, 2.5, "people tested", "", "", "", "", "", "", "", "", 
  "", 71.76, 1.28932753*^8, 66.444, 29.3, 6.857, 4.321, 17336.469, 2.5, 
  152.783, 13.06, 6.9, 21.4, 87.847, 1.38, 75.05, 0.779}, 
 {"MEX", "North America", "Mexico", "2020-11-02", 933155., 3763., 5404.143, 
  92100., 205., 418.429, 7237.533, 29.186, 41.914, 714.326, 1.59, 3.245, 
  1.02, "", "", "", "", "", "", "", "", 10141., 2.179276*^6, 16.902, 0.079, 
  13541., 0.105, 0.406, 2.5, "people tested", "", "", "", "", "", "", "", "", 
  "", 71.76, 1.28932753*^8, 66.444, 29.3, 6.857, 4.321, 17336.469, 2.5, 
  152.783, 13.06, 6.9, 21.4, 87.847, 1.38, 75.05, 0.779}, 
 {"MEX", "North America", "Mexico", "2020-11-03", 938405., 5250., 5305.286, 
  92593., 493., 397., 7278.251, 40.719, 41.148, 718.15, 3.824, 3.079, 1.02, 
  "", "", "", "", "", "", "", "", 18879., 2.198155*^6, 17.049, 0.146, 13347., 
  0.104, 0.414, 2.4, "people tested", "", "", "", "", "", "", "", "", "", 
  71.76, 1.28932753*^8, 66.444, 29.3, 6.857, 4.321, 17336.469, 2.5, 152.783, 
  13.06, 6.9, 21.4, 87.847, 1.38, 75.05, 0.779}, 
 {"MEX", "North America", "Mexico", "2020-11-04", 943630., 5225., 5252.429, 
  93228., 635., 417., 7318.776, 40.525, 40.738, 723.075, 4.925, 3.234, 1.02, 
  "", "", "", "", "", "", "", "", 18232., 2.216387*^6, 17.19, 0.141, 13202., 
  0.102, 0.423, 2.4, "people tested", "", "", "", "", "", "", "", "", "", 
  71.76, 1.28932753*^8, 66.444, 29.3, 6.857, 4.321, 17336.469, 2.5, 152.783, 
  13.06, 6.9, 21.4, 87.847, 1.38, 75.05, 0.779}, 
 {"MEX", "North America", "Mexico", "2020-11-05", 949197., 5567., 5198., 
  93772., 544., 428.429, 7361.954, 43.178, 40.316, 727.294, 4.219, 3.323, 
  1.03, "", "", "", "", "", "", "", "", 18136., 2.234523*^6, 17.331, 0.141, 
  13168., 0.102, 0.432, 2.3, "people tested", "", "", "", "", "", "", "", "", 
  "", 71.76, 1.28932753*^8, 66.444, 29.3, 6.857, 4.321, 17336.469, 2.5, 
  152.783, 13.06, 6.9, 21.4, 87.847, 1.38, 75.05, 0.779}, 
 {"MEX", "North America", "Mexico", "2020-11-06", 955128., 5931., 5188.143, 
  94323., 551., 433.429, 7407.955, 46.001, 40.239, 731.567, 4.274, 3.362, 
  1.03, "", "", "", "", "", "", "", "", 16691., 2.251214*^6, 17.46, 0.129, 
  13265., 0.103, 0.437, 2.3, "people tested", "", "", "", "", "", "", "", "", 
  "", 71.76, 1.28932753*^8, 66.444, 29.3, 6.857, 4.321, 17336.469, 2.5, 
  152.783, 13.06, 6.9, 21.4, 87.847, 1.38, 75.05, 0.779}, 
 {"MEX", "North America", "Mexico", "2020-11-07", 961938., 6810., 5282.286, 
  94808., 485., 436.429, 7460.773, 52.818, 40.969, 735.329, 3.762, 3.385, 
  1.04, "", "", "", "", "", "", "", "", 7066., 2.25828*^6, 17.515, 0.055, 
  13327., 0.103, 0.44, 2.3, "people tested", "", "", "", "", "", "", "", "", 
  "", 71.76, 1.28932753*^8, 66.444, 29.3, 6.857, 4.321, 17336.469, 2.5, 
  152.783, 13.06, 6.9, 21.4, 87.847, 1.38, 75.05, 0.779}, 
 {"MEX", "North America", "Mexico", "2020-11-08", 967825., 5887., 5490.429, 
  95027., 219., 447.429, 7506.432, 45.659, 42.584, 737.028, 1.699, 3.47, 
  1.04, "", "", "", "", "", "", "", "", 4681., 2.262961*^6, 17.551, 0.036, 
  13404., 0.104, 0.443, 2.3, "people tested", "", "", "", "", "", "", "", "", 
  "", 71.76, 1.28932753*^8, 66.444, 29.3, 6.857, 4.321, 17336.469, 2.5, 
  152.783, 13.06, 6.9, 21.4, 87.847, 1.38, 75.05, 0.779}, 
 {"MEX", "North America", "Mexico", "2020-11-09", 972785., 4960., 5661.429, 
  95225., 198., 446.429, 7544.902, 38.47, 43.91, 738.563, 1.536, 3.462, 1.04, 
  "", "", "", "", "", "", "", "", 20033., 2.282994*^6, 17.707, 0.155, 14817., 
  0.115, 0.437, 2.3, "people tested", "", "", "", "", "", "", "", "", "", 
  71.76, 1.28932753*^8, 66.444, 29.3, 6.857, 4.321, 17336.469, 2.5, 152.783, 
  13.06, 6.9, 21.4, 87.847, 1.38, 75.05, 0.779}, 
 {"MEX", "North America", "Mexico", "2020-11-10", 978531., 5746., 5732.286, 
  95842., 617., 464.143, 7589.468, 44.566, 44.459, 743.349, 4.785, 3.6, 1.04, 
  "", "", "", "", "", "", "", "", 19650., 2.302644*^6, 17.859, 0.152, 14927., 
  0.116, 0.442, 2.3, "people tested", "", "", "", "", "", "", "", "", "", 
  71.76, 1.28932753*^8, 66.444, 29.3, 6.857, 4.321, 17336.469, 2.5, 152.783, 
  13.06, 6.9, 21.4, 87.847, 1.38, 75.05, 0.779}, 
 {"MEX", "North America", "Mexico", "2020-11-11", 986177., 7646., 6078.143, 
  96430., 588., 457.429, 7648.77, 59.302, 47.142, 747.909, 4.561, 3.548, 
  1.04, "", "", "", "", "", "", "", "", 18867., 2.321511*^6, 18.006, 0.146, 
  15018., 0.116, 0.446, 2.2, "people tested", "", "", "", "", "", "", "", "", 
  "", 71.76, 1.28932753*^8, 66.444, 29.3, 6.857, 4.321, 17336.469, 2.5, 
  152.783, 13.06, 6.9, 21.4, 87.847, 1.38, 75.05, 0.779}, 
 {"MEX", "North America", "Mexico", "2020-11-12", 991835., 5658., 6091.143, 
  97056., 626., 469.143, 7692.654, 43.883, 47.243, 752.765, 4.855, 3.639, 
  1.04, "", "", "", "", "", "", "", "", 18302., 2.339813*^6, 18.148, 0.142, 
  15041., 0.117, 0.451, 2.2, "people tested", "", "", "", "", "", "", "", "", 
  "", 71.76, 1.28932753*^8, 66.444, 29.3, 6.857, 4.321, 17336.469, 2.5, 
  152.783, 13.06, 6.9, 21.4, 87.847, 1.38, 75.05, 0.779}, 
 {"MEX", "North America", "Mexico", "2020-11-13", 997393., 5558., 6037.857, 
  97624., 568., 471.571, 7735.761, 43.108, 46.83, 757.17, 4.405, 3.657, 1.04, 
  "", "", "", "", "", "", "", "", 17720., 2.357533*^6, 18.285, 0.137, 15188., 
  0.118, 0.452, 2.2, "people tested", "", "", "", "", "", "", "", "", "", 
  71.76, 1.28932753*^8, 66.444, 29.3, 6.857, 4.321, 17336.469, 2.5, 152.783, 
  13.06, 6.9, 21.4, 87.847, 1.38, 75.05, 0.779}, 
 {"MEX", "North America", "Mexico", "2020-11-14", 1.003253*^6, 5860., 
  5902.143, 98259., 635., 493., 7781.211, 45.45, 45.777, 762.095, 4.925, 
  3.824, 1.04, "", "", "", "", "", "", "", "", 7982., 2.365515*^6, 18.347, 
  0.062, 15319., 0.119, 0.451, 2.2, "people tested", "", "", "", "", "", "", 
  "", "", "", 71.76, 1.28932753*^8, 66.444, 29.3, 6.857, 4.321, 17336.469, 
  2.5, 152.783, 13.06, 6.9, 21.4, 87.847, 1.38, 75.05, 0.779}, 
 {"MEX", "North America", "Mexico", "2020-11-15", 1.006522*^6, 3269., 
  5528.143, 98542., 283., 502.143, 7806.566, 25.354, 42.876, 764.29, 2.195, 
  3.895, 1.04, "", "", "", "", "", "", "", "", 4824., 2.370339*^6, 18.384, 
  0.037, 15340., 0.119, 0.45, 2.2, "people tested", "", "", "", "", "", "", 
  "", "", "", 71.76, 1.28932753*^8, 66.444, 29.3, 6.857, 4.321, 17336.469, 
  2.5, 152.783, 13.06, 6.9, 21.4, 87.847, 1.38, 75.05, 0.779}, 
 {"MEX", "North America", "Mexico", "2020-11-16", 1.009396*^6, 2874., 
  5230.143, 98861., 319., 519.429, 7828.856, 22.291, 40.565, 766.764, 2.474, 
  4.029, 1.05, "", "", "", "", "", "", "", "", 5988., 2.376327*^6, 18.431, 
  0.046, 13333., 0.103, 0.458, 2.2, "people tested", "", "", "", "", "", "", 
  "", "", "", 71.76, 1.28932753*^8, 66.444, 29.3, 6.857, 4.321, 17336.469, 
  2.5, 152.783, 13.06, 6.9, 21.4, 87.847, 1.38, 75.05, 0.779}, 
 {"MEX", "North America", "Mexico", "2020-11-17", 1.011153*^6, 1757., 
  4660.286, 99026., 165., 454.857, 7842.484, 13.627, 36.145, 768.044, 1.28, 
  3.528, 1.06, "", "", "", "", "", "", "", "", 21002., 2.397329*^6, 18.594, 
  0.163, 13526., 0.105, 0.459, 2.2, "people tested", "", "", "", "", "", "", 
  "", "", "", 71.76, 1.28932753*^8, 66.444, 29.3, 6.857, 4.321, 17336.469, 
  2.5, 152.783, 13.06, 6.9, 21.4, 87.847, 1.38, 75.05, 0.779}, 
 {"MEX", "North America", "Mexico", "2020-11-18", 1.015071*^6, 3918., 
  4127.714, 99528., 502., 442.571, 7872.872, 30.388, 32.014, 771.937, 3.894, 
  3.433, 1.07, "", "", "", "", "", "", "", "", 19080., 2.416409*^6, 18.742, 
  0.148, 13557., 0.105, 0.461, 2.2, "people tested", "", "", "", "", "", "", 
  "", "", "", 71.76, 1.28932753*^8, 66.444, 29.3, 6.857, 4.321, 17336.469, 
  2.5, 152.783, 13.06, 6.9, 21.4, 87.847, 1.38, 75.05, 0.779}, 
 {"MEX", "North America", "Mexico", "2020-11-19", 1.019543*^6, 4472., 
  3958.286, 100104., 576., 435.429, 7907.556, 34.685, 30.7, 776.405, 4.467, 
  3.377, 1.1, "", "", "", "", "", "", "", "", 17591., 2.434*^6, 18.878, 
  0.136, 13455., 0.104, 0.465, 2.2, "people tested", "", "", "", "", "", "", 
  "", "", "", 71.76, 1.28932753*^8, 66.444, 29.3, 6.857, 4.321, 17336.469, 
  2.5, 152.783, 13.06, 6.9, 21.4, 87.847, 1.38, 75.05, 0.779}, 
 {"MEX", "North America", "Mexico", "2020-11-20", 1.025969*^6, 6426., 
  4082.286, 100823., 719., 457., 7957.396, 49.84, 31.662, 781.981, 5.577, 
  3.544, 1.12, "", "", "", "", "", "", "", "", 19217., 2.453217*^6, 19.027, 
  0.149, 13669., 0.106, 0.466, 2.1, "people tested", "", "", "", "", "", "", 
  "", "", "", 71.76, 1.28932753*^8, 66.444, 29.3, 6.857, 4.321, 17336.469, 
  2.5, 152.783, 13.06, 6.9, 21.4, 87.847, 1.38, 75.05, 0.779}, 
 {"MEX", "North America", "Mexico", "2020-11-21", 1.032688*^6, 6719., 4205., 
  101373., 550., 444.857, 8009.509, 52.112, 32.614, 786.247, 4.266, 3.45, 
  1.15, "", "", "", "", "", "", "", "", 9488., 2.462705*^6, 19.101, 0.074, 
  13884., 0.108, 0.462, 2.2, "people tested", "", "", "", "", "", "", "", "", 
  "", 71.76, 1.28932753*^8, 66.444, 29.3, 6.857, 4.321, 17336.469, 2.5, 
  152.783, 13.06, 6.9, 21.4, 87.847, 1.38, 75.05, 0.779}, 
 {"MEX", "North America", "Mexico", "2020-11-22", 1.041875*^6, 9187., 
  5050.429, 101676., 303., 447.714, 8080.763, 71.254, 39.171, 788.597, 2.35, 
  3.472, 1.17, "", "", "", "", "", "", "", "", 5230., 2.467935*^6, 19.141, 
  0.041, 13942., 0.108, 0.462, 2.2, "people tested", "", "", "", "", "", "", 
  "", "", "", 71.76, 1.28932753*^8, 66.444, 29.3, 6.857, 4.321, 17336.469, 
  2.5, 152.783, 13.06, 6.9, 21.4, 87.847, 1.38, 75.05, 0.779}, 
 {"MEX", "North America", "Mexico", "2020-11-23", 1.049358*^6, 7483., 
  5708.857, 101926., 250., 437.857, 8138.801, 58.038, 44.278, 790.536, 1.939, 
  3.396, 1.18, "", "", "", "", "", "", "", "", 22660., 2.490595*^6, 19.317, 
  0.176, 16324., 0.127, 0.456, 2.2, "people tested", "", "", "", "", "", "", 
  "", "", "", 71.76, 1.28932753*^8, 66.444, 29.3, 6.857, 4.321, 17336.469, 
  2.5, 152.783, 13.06, 6.9, 21.4, 87.847, 1.38, 75.05, 0.779}, 
 {"MEX", "North America", "Mexico", "2020-11-24", 1.060152*^6, 10794., 
  6999.857, 102739., 813., 530.429, 8222.519, 83.718, 54.291, 796.842, 6.306, 
  4.114, 1.18, "", "", "", "", "", "", "", "", 24249., 2.514844*^6, 19.505, 
  0.188, 16788., 0.13, 0.449, 2.2, "people tested", "", "", "", "", "", "", 
  "", "", "", 71.76, 1.28932753*^8, 66.444, 29.3, 6.857, 4.321, 17336.469, 
  2.5, 152.783, 13.06, 6.9, 21.4, 87.847, 1.38, 75.05, 0.779}, 
 {"MEX", "North America", "Mexico", "2020-11-25", 1.070487*^6, 10335., 
  7916.571, 103597., 858., 581.286, 8302.677, 80.158, 61.401, 803.496, 6.655, 
  4.508, 1.18, "", "", "", "", "", "", "", "", 23214., 2.538058*^6, 19.685, 
  0.18, 17378., 0.135, 0.441, 2.3, "people tested", "", "", "", "", "", "", 
  "", "", "", 71.76, 1.28932753*^8, 66.444, 29.3, 6.857, 4.321, 17336.469, 
  2.5, 152.783, 13.06, 6.9, 21.4, 87.847, 1.38, 75.05, 0.779}, 
 {"MEX", "North America", "Mexico", "2020-11-26", 1.078594*^6, 8107., 
  8435.857, 104242., 645., 591.143, 8365.555, 62.878, 65.428, 808.499, 5.003, 
  4.585, 1.18, "", "", "", "", "", "", "", "", 23305., 2.561363*^6, 19.866, 
  0.181, 18195., 0.141, 0.432, 2.3, "people tested", "", "", "", "", "", "", 
  "", "", "", 71.76, 1.28932753*^8, 66.444, 29.3, 6.857, 4.321, 17336.469, 
  2.5, 152.783, 13.06, 6.9, 21.4, 87.847, 1.38, 75.05, 0.779}, 
 {"MEX", "North America", "Mexico", "2020-11-27", 1.090675*^6, 12081., 
  9243.714, 104873., 631., 578.571, 8459.255, 93.7, 71.694, 813.393, 4.894, 
  4.487, 1.17, "", "", "", "", "", "", "", "", 23201., 2.584564*^6, 20.046, 
  0.18, 18764., 0.146, 0.428, 2.3, "people tested", "", "", "", "", "", "", 
  "", "", "", 71.76, 1.28932753*^8, 66.444, 29.3, 6.857, 4.321, 17336.469, 
  2.5, 152.783, 13.06, 6.9, 21.4, 87.847, 1.38, 75.05, 0.779}, 
 {"MEX", "North America", "Mexico", "2020-11-28", 1.101403*^6, 10728., 
  9816.429, 105459., 586., 583.714, 8542.461, 83.206, 76.136, 817.938, 4.545, 
  4.527, 1.17, "", "", "", "", "", "", "", "", 11051., 2.595615*^6, 20.132, 
  0.086, 18987., 0.147, 0.429, 2.3, "people tested", "", "", "", "", "", "", 
  "", "", "", 71.76, 1.28932753*^8, 66.444, 29.3, 6.857, 4.321, 17336.469, 
  2.5, 152.783, 13.06, 6.9, 21.4, 87.847, 1.38, 75.05, 0.779}, 
 {"MEX", "North America", "Mexico", "2020-11-29", 1.107071*^6, 5668., 
  9313.714, 105655., 196., 568.429, 8586.422, 43.961, 72.237, 819.458, 1.52, 
  4.409, 1.16, "", "", "", "", "", "", "", "", 5822., 2.601437*^6, 20.177, 
  0.045, 19072., 0.148, 0.428, 2.3, "people tested", "", "", "", "", "", "", 
  "", "", "", 71.76, 1.28932753*^8, 66.444, 29.3, 6.857, 4.321, 17336.469, 
  2.5, 152.783, 13.06, 6.9, 21.4, 87.847, 1.38, 75.05, 0.779}, 
 {"MEX", "North America", "Mexico", "2020-11-30", 1.113543*^6, 6472., 
  9169.286, 105940., 285., 573.429, 8636.619, 50.197, 71.117, 821.669, 2.21, 
  4.448, 1.15, "", "", "", "", "", "", "", "", 26493., 2.62793*^6, 20.382, 
  0.205, 19619., 0.152, 0.421, 2.4, "people tested", "", "", "", "", "", "", 
  "", "", "", 71.76, 1.28932753*^8, 66.444, 29.3, 6.857, 4.321, 17336.469, 
  2.5, 152.783, 13.06, 6.9, 21.4, 87.847, 1.38, 75.05, 0.779}, 
 {"MEX", "North America", "Mexico", "2020-12-01", 1.122362*^6, 8819., 
  8887.143, 106765., 825., 575.143, 8705.018, 68.4, 68.929, 828.067, 6.399, 
  4.461, 1.15, "", "", "", "", "", "", "", "", 28668., 2.656598*^6, 20.605, 
  0.222, 20251., 0.157, 0.417, 2.4, "people tested", "", "", "", "", "", "", 
  "", "", "", 71.76, 1.28932753*^8, 66.444, 29.3, 6.857, 4.321, 17336.469, 
  2.5, 152.783, 13.06, 6.9, 21.4, 87.847, 1.38, 75.05, 0.779}, 
 {"MEX", "North America", "Mexico", "2020-12-02", 1.133613*^6, 11251., 9018., 
  107565., 800., 566.857, 8792.281, 87.263, 69.943, 834.272, 6.205, 4.397, 
  1.14, "", "", "", "", "", "", "", "", 29217., 2.685815*^6, 20.831, 0.227, 
  21108., 0.164, 0.413, 2.4, "people tested", "", "", "", "", "", "", "", "", 
  "", 71.76, 1.28932753*^8, 66.444, 29.3, 6.857, 4.321, 17336.469, 2.5, 
  152.783, 13.06, 6.9, 21.4, 87.847, 1.38, 75.05, 0.779}, 
 {"MEX", "North America", "Mexico", "2020-12-03", 1.144643*^6, 11030., 
  9435.571, 108173., 608., 561.571, 8877.83, 85.548, 73.182, 838.988, 4.716, 
  4.356, 1.14, "", "", "", "", "", "", "", "", 29842., 2.715657*^6, 21.063, 
  0.231, 22042., 0.171, 0.405, 2.5, "people tested", "", "", "", "", "", "", 
  "", "", "", 71.76, 1.28932753*^8, 66.444, 29.3, 6.857, 4.321, 17336.469, 
  2.5, 152.783, 13.06, 6.9, 21.4, 87.847, 1.38, 75.05, 0.779}, 
 {"MEX", "North America", "Mexico", "2020-12-04", 1.15677*^6, 12127., 
  9442.143, 108863., 690., 570., 8971.886, 94.057, 73.233, 844.339, 5.352, 
  4.421, 1.13, "", "", "", "", "", "", "", "", 29513., 2.74517*^6, 21.291, 
  0.229, 22944., 0.178, 0.397, 2.5, "people tested", "", "", "", "", "", "", 
  "", "", "", 71.76, 1.28932753*^8, 66.444, 29.3, 6.857, 4.321, 17336.469, 
  2.5, 152.783, 13.06, 6.9, 21.4, 87.847, 1.38, 75.05, 0.779}, 
 {"MEX", "North America", "Mexico", "2020-12-05", 1.168395*^6, 11625., 
  9570.286, 109456., 593., 571., 9062.05, 90.163, 74.227, 848.939, 4.599, 
  4.429, 1.13, "", "", "", "", "", "", "", "", 15279., 2.760449*^6, 21.41, 
  0.119, 23548., 0.183, 0.394, 2.5, "people tested", "", "", "", "", "", "", 
  "", "", "", 71.76, 1.28932753*^8, 66.444, 29.3, 6.857, 4.321, 17336.469, 
  2.5, 152.783, 13.06, 6.9, 21.4, 87.847, 1.38, 75.05, 0.779}, 
 {"MEX", "North America", "Mexico", "2020-12-06", 1.17585*^6, 7455., 
  9825.571, 109717., 261., 580.286, 9119.87, 57.821, 76.207, 850.963, 2.024, 
  4.501, 1.12, "", "", "", "", "", "", "", "", 5926., 2.766375*^6, 21.456, 
  0.046, 23563., 0.183, 0.394, 2.5, "people tested", "", "", "", "", "", "", 
  "", "", "", 71.76, 1.28932753*^8, 66.444, 29.3, 6.857, 4.321, 17336.469, 
  2.5, 152.783, 13.06, 6.9, 21.4, 87.847, 1.38, 75.05, 0.779}, 
 {"MEX", "North America", "Mexico", "2020-12-07", 1.182249*^6, 6399., 
  9815.143, 110074., 357., 590.571, 9169.501, 49.631, 76.126, 853.732, 2.769, 
  4.58, 1.11, "", "", "", "", "", "", "", "", 32354., 2.798729*^6, 21.707, 
  0.251, 24400., 0.189, 0.393, 2.5, "people tested", "", "", "", "", "", "", 
  "", "", "", 71.76, 1.28932753*^8, 66.444, 29.3, 6.857, 4.321, 17336.469, 
  2.5, 152.783, 13.06, 6.9, 21.4, 87.847, 1.38, 75.05, 0.779}, 
 {"MEX", "North America", "Mexico", "2020-12-08", 1.193255*^6, 11006., 
  10127.571, 110874., 800., 587., 9254.863, 85.362, 78.549, 859.937, 6.205, 
  4.553, 1.11, "", "", "", "", "", "", "", "", 31690., 2.830419*^6, 21.953, 
  0.246, 24832., 0.193, 0.394, 2.5, "people tested", "", "", "", "", "", "", 
  "", "", "", 71.76, 1.28932753*^8, 66.444, 29.3, 6.857, 4.321, 17336.469, 
  2.5, 152.783, 13.06, 6.9, 21.4, 87.847, 1.38, 75.05, 0.779}, 
 {"MEX", "North America", "Mexico", "2020-12-09", 1.205229*^6, 11974., 
  10230.857, 111655., 781., 584.286, 9347.733, 92.87, 79.35, 865.994, 6.057, 
  4.532, 1.1, "", "", "", "", "", "", "", "", 31996., 2.862415*^6, 22.201, 
  0.248, 25229., 0.196, 0.394, 2.5, "people tested", "", "", "", "", "", "", 
  "", "", "", 71.76, 1.28932753*^8, 66.444, 29.3, 6.857, 4.321, 17336.469, 
  2.5, 152.783, 13.06, 6.9, 21.4, 87.847, 1.38, 75.05, 0.779}, 
 {"MEX", "North America", "Mexico", "2020-12-10", 1.217126*^6, 11897., 
  10354.714, 112326., 671., 593.286, 9440.006, 92.273, 80.311, 871.198, 
  5.204, 4.602, 1.09, "", "", "", "", "", "", "", "", 33653., 2.896068*^6, 
  22.462, 0.261, 25773., 0.2, 0.394, 2.5, "people tested", "", "", "", "", 
  "", "", "", "", "", 71.76, 1.28932753*^8, 66.444, 29.3, 6.857, 4.321, 
  17336.469, 2.5, 152.783, 13.06, 6.9, 21.4, 87.847, 1.38, 75.05, 0.779}, 
 {"MEX", "North America", "Mexico", "2020-12-11", 1.229379*^6, 12253., 
  10372.714, 113019., 693., 593.714, 9535.04, 95.034, 80.451, 876.573, 5.375, 
  4.605, 1.09, "", "", "", "", "", "", "", "", 32536., 2.928604*^6, 22.714, 
  0.252, 26205., 0.203, 0.396, 2.5, "people tested", "", "", "", "", "", "", 
  "", "", "", 71.76, 1.28932753*^8, 66.444, 29.3, 6.857, 4.321, 17336.469, 
  2.5, 152.783, 13.06, 6.9, 21.4, 87.847, 1.38, 75.05, 0.779}, 
 {"MEX", "North America", "Mexico", "2020-12-12", 1.241436*^6, 12057., 
  10434.429, 113704., 685., 606.857, 9628.554, 93.514, 80.929, 881.886, 
  5.313, 4.707, 1.08, "", "", "", "", "", "", "", "", 15729., 2.944333*^6, 
  22.836, 0.122, 26269., 0.204, 0.4, 2.5, "people tested", "", "", "", "", 
  "", "", "", "", "", 71.76, 1.28932753*^8, 66.444, 29.3, 6.857, 4.321, 
  17336.469, 2.5, 152.783, 13.06, 6.9, 21.4, 87.847, 1.38, 75.05, 0.779}, 
 {"MEX", "North America", "Mexico", "2020-12-13", 1.250044*^6, 8608., 
  10599.143, 113953., 249., 605.143, 9695.318, 66.763, 82.207, 883.817, 
  1.931, 4.693, 1.07, "", "", "", "", "", "", "", "", 6485., 2.950818*^6, 
  22.886, 0.05, 26349., 0.204, 0.4, 2.5, "people tested", "", "", "", "", "", 
  "", "", "", "", 71.76, 1.28932753*^8, 66.444, 29.3, 6.857, 4.321, 
  17336.469, 2.5, 152.783, 13.06, 6.9, 21.4, 87.847, 1.38, 75.05, 0.779}, 
 {"MEX", "North America", "Mexico", "2020-12-14", 1.255974*^6, 5930., 
  10532.143, 114298., 345., 603.429, 9741.311, 45.993, 81.687, 886.493, 
  2.676, 4.68, 1.06, "", "", "", "", "", "", "", "", 34733., 2.985551*^6, 
  23.156, 0.269, 26689., 0.207, 0.402, 2.5, "people tested", "", "", "", "", 
  "", "", "", "", "", 71.76, 1.28932753*^8, 66.444, 29.3, 6.857, 4.321, 
  17336.469, 2.5, 152.783, 13.06, 6.9, 21.4, 87.847, 1.38, 75.05, 0.779}, 
 {"MEX", "North America", "Mexico", "2020-12-15", 1.267202*^6, 11228., 
  10563.857, 115099., 801., 603.571, 9828.395, 87.084, 81.933, 892.706, 
  6.213, 4.681, 1.06, "", "", "", "", "", "", "", "", 33711., 3.019262*^6, 
  23.417, 0.261, 26978., 0.209, 0.403, 2.5, "people tested", "", "", "", "", 
  "", "", "", "", "", 71.76, 1.28932753*^8, 66.444, 29.3, 6.857, 4.321, 
  17336.469, 2.5, 152.783, 13.06, 6.9, 21.4, 87.847, 1.38, 75.05, 0.779}, 
 {"MEX", "North America", "Mexico", "2020-12-16", 1.277499*^6, 10297., 
  10324.286, 115769., 670., 587.714, 9908.258, 79.863, 80.075, 897.902, 
  5.197, 4.558, 1.05, "", "", "", "", "", "", "", "", 33160., 3.052422*^6, 
  23.675, 0.257, 27144., 0.211, 0.405, 2.5, "people tested", "", "", "", "", 
  "", "", "", "", "", 71.76, 1.28932753*^8, 66.444, 29.3, 6.857, 4.321, 
  17336.469, 2.5, 152.783, 13.06, 6.9, 21.4, 87.847, 1.38, 75.05, 0.779}, 
 {"MEX", "North America", "Mexico", "2020-12-17", 1.289298*^6, 11799., 
  10310.286, 116487., 718., 594.429, 9999.771, 91.513, 79.966, 903.471, 
  5.569, 4.61, 1.05, "", "", "", "", "", "", "", "", 32682., 3.085104*^6, 
  23.928, 0.253, 27005., 0.209, 0.408, 2.5, "people tested", "", "", "", "", 
  "", "", "", "", "", 71.76, 1.28932753*^8, 66.444, 29.3, 6.857, 4.321, 
  17336.469, 2.5, 152.783, 13.06, 6.9, 21.4, 87.847, 1.38, 75.05, 0.779}, 
 {"MEX", "North America", "Mexico", "2020-12-18", 1.301546*^6, 12248., 
  10309.571, 117249., 762., 604.286, 10094.766, 94.995, 79.961, 909.381, 
  5.91, 4.687, 1.05, "", "", "", "", "", "", "", "", 33574., 3.118678*^6, 
  24.188, 0.26, 27153., 0.211, 0.406, 2.5, "people tested", "", "", "", "", 
  "", "", "", "", "", 71.76, 1.28932753*^8, 66.444, 29.3, 6.857, 4.321, 
  17336.469, 2.5, 152.783, 13.06, 6.9, 21.4, 87.847, 1.38, 75.05, 0.779}, 
 {"MEX", "North America", "Mexico", "2020-12-19", 1.313675*^6, 12129., 
  10319.857, 117876., 627., 596., 10188.839, 94.072, 80.041, 914.244, 4.863, 
  4.623, 1.04, "", "", "", "", "", "", "", "", 17376., 3.136054*^6, 24.323, 
  0.135, 27389., 0.212, 0.401, 2.5, "people tested", "", "", "", "", "", "", 
  "", "", "", 71.76, 1.28932753*^8, 66.444, 29.3, 6.857, 4.321, 17336.469, 
  2.5, 152.783, 13.06, 6.9, 21.4, 87.847, 1.38, 75.05, 0.779}, 
 {"MEX", "North America", "Mexico", "2020-12-20", 1.320545*^6, 6870., 
  10071.571, 118202., 326., 607., 10242.122, 53.284, 78.115, 916.772, 2.528, 
  4.708, 1.04, "", "", "", "", "", "", "", "", 6921., 3.142975*^6, 24.377, 
  0.054, 27451., 0.213, 0.402, 2.5, "people tested", "", "", "", "", "", "", 
  "", "", "", 71.76, 1.28932753*^8, 66.444, 29.3, 6.857, 4.321, 17336.469, 
  2.5, 152.783, 13.06, 6.9, 21.4, 87.847, 1.38, 75.05, 0.779}, 
 {"MEX", "North America", "Mexico", "2020-12-21", 1.325915*^6, 5370., 
  9991.571, 118598., 396., 614.286, 10283.772, 41.65, 77.494, 919.844, 3.071, 
  4.764, 1.03, "", "", "", "", "", "", "", "", 37297., 3.180272*^6, 24.666, 
  0.289, 27817., 0.216, 0.397, 2.5, "people tested", "", "", "", "", "", "", 
  "", "", "", 71.76, 1.28932753*^8, 66.444, 29.3, 6.857, 4.321, 17336.469, 
  2.5, 152.783, 13.06, 6.9, 21.4, 87.847, 1.38, 75.05, 0.779}, 
 {"MEX", "North America", "Mexico", "2020-12-22", 1.338426*^6, 12511., 
  10174.857, 119495., 897., 628., 10380.807, 97.035, 78.916, 926.801, 6.957, 
  4.871, 1.03, "", "", "", "", "", "", "", "", 35762., 3.216034*^6, 24.943, 
  0.277, 28110., 0.218, 0.392, 2.6, "people tested", "", "", "", "", "", "", 
  "", "", "", 71.76, 1.28932753*^8, 66.444, 29.3, 6.857, 4.321, 17336.469, 
  2.5, 152.783, 13.06, 6.9, 21.4, 87.847, 1.38, 75.05, 0.779}, 
 {"MEX", "North America", "Mexico", "2020-12-23", 1.350079*^6, 11653., 
  10368.571, 120311., 816., 648.857, 10471.187, 90.38, 80.418, 933.13, 6.329, 
  5.033, 1.03, "", "", "", "", "", "", "", "", 34581., 3.250615*^6, 25.212, 
  0.268, 28313., 0.22, 0.385, 2.6, "people tested", "", "", "", "", "", "", 
  "", "", "", 71.76, 1.28932753*^8, 66.444, 29.3, 6.857, 4.321, 17336.469, 
  2.5, 152.783, 13.06, 6.9, 21.4, 87.847, 1.38, 75.05, 0.779}, 
 {"MEX", "North America", "Mexico", "2020-12-24", 1.362564*^6, 12485., 
  10466.571, 121172., 861., 669.286, 10568.021, 96.833, 81.179, 939.808, 
  6.678, 5.191, 1.03, "", "", "", "", "", "", "", "", 26542., 3.277157*^6, 
  25.418, 0.206, 27436., 0.213, 0.385, 2.6, "people tested", 2924., 2924., 
  "", "", "", 0., 0., "", "", 71.76, 1.28932753*^8, 66.444, 29.3, 6.857, 
  4.321, 17336.469, 2.5, 152.783, 13.06, 6.9, 21.4, 87.847, 1.38, 75.05, 
  0.779}, {"MEX", "North America", "Mexico", "2020-12-25", 1.372243*^6, 
  9679., 10099.571, 121837., 665., 655.429, 10643.091, 75.07, 78.332, 
  944.965, 5.158, 5.083, 1.02, "", "", "", "", "", "", "", "", 4715., 
  3.281872*^6, 25.454, 0.037, 23313., 0.181, 0.393, 2.5, "people tested", "", 
  "", "", "", 1300., "", "", "", 10., 71.76, 1.28932753*^8, 66.444, 29.3, 
  6.857, 4.321, 17336.469, 2.5, 152.783, 13.06, 6.9, 21.4, 87.847, 1.38, 
  75.05, 0.779}, {"MEX", "North America", "Mexico", "2020-12-26", 
  1.377217*^6, 4974., 9077.429, 122026., 189., 592.857, 10681.669, 38.578, 
  70.404, 946.431, 1.466, 4.598, 1.02, "", "", "", "", "", "", "", "", 
  12617., 3.294489*^6, 25.552, 0.098, 22634., 0.176, 0.401, 2.5, 
  "people tested", "", "", "", "", 1300., "", "", "", 10., 71.76, 
  1.28932753*^8, 66.444, 29.3, 6.857, 4.321, 17336.469, 2.5, 152.783, 13.06, 
  6.9, 21.4, 87.847, 1.38, 75.05, 0.779}, {"MEX", "North America", "Mexico", 
  "2020-12-27", 1.383434*^6, 6217., 8984.143, 122426., 400., 603.429, 
  10729.888, 48.219, 69.681, 949.534, 3.102, 4.68, 1.03, "", "", "", "", "", 
  "", "", "", 7705., 3.302194*^6, 25.612, 0.06, 22746., 0.176, 0.402, 2.5, 
  "people tested", 6824., 6824., "", "", 1300., 0.01, 0.01, "", 10., 71.76, 
  1.28932753*^8, 66.444, 29.3, 6.857, 4.321, 17336.469, 2.5, 152.783, 13.06, 
  6.9, 21.4, 87.847, 1.38, 75.05, 0.779}, {"MEX", "North America", "Mexico", 
  "2020-12-28", 1.38943*^6, 5996., 9073.571, 122855., 429., 608.143, 
  10776.393, 46.505, 70.374, 952.861, 3.327, 4.717, 1.04, "", "", "", "", "", 
  "", "", "", 40007., 3.342201*^6, 25.922, 0.31, 23133., 0.179, 0.405, 2.5, 
  "people tested", 9579., 9579., "", 2755., 1664., 0.01, 0.01, "", 13., 
  71.76, 1.28932753*^8, 66.444, 29.3, 6.857, 4.321, 17336.469, 2.5, 152.783, 
  13.06, 6.9, 21.4, 87.847, 1.38, 75.05, 0.779}, 
 {"MEX", "North America", "Mexico", "2020-12-29", 1.401529*^6, 12099., 
  9014.714, 123845., 990., 621.429, 10870.232, 93.84, 69.918, 960.539, 7.678, 
  4.82, 1.04, "", "", "", "", "", "", "", "", 40396., 3.382597*^6, 26.235, 
  0.313, 23795., 0.185, 0.407, 2.5, "people tested", 18529., 18529., "", 
  8950., 3121., 0.01, 0.01, "", 24., 71.76, 1.28932753*^8, 66.444, 29.3, 
  6.857, 4.321, 17336.469, 2.5, 152.783, 13.06, 6.9, 21.4, 87.847, 1.38, 
  75.05, 0.779}, {"MEX", "North America", "Mexico", "2020-12-30", 
  1.413935*^6, 12406., 9122.286, 124897., 1052., 655.143, 10966.453, 96.221, 
  70.752, 968.699, 8.159, 5.081, 1.05, "", "", "", "", "", "", "", "", 
  38845., 3.421442*^6, 26.537, 0.301, 24404., 0.189, 0.408, 2.5, 
  "people tested", 24998., 24998., "", 6469., 3679., 0.02, 0.02, "", 29., 
  71.76, 1.28932753*^8, 66.444, 29.3, 6.857, 4.321, 17336.469, 2.5, 152.783, 
  13.06, 6.9, 21.4, 87.847, 1.38, 75.05, 0.779}, 
 {"MEX", "North America", "Mexico", "2020-12-31", 1.426094*^6, 12159., 
  9075.714, 125807., 910., 662.143, 11060.758, 94.305, 70.391, 975.757, 
  7.058, 5.136, 1.05, "", "", "", "", "", "", "", "", 30664., 3.452106*^6, 
  26.774, 0.238, 24993., 0.194, 0.408, 2.5, "people tested", "", "", "", "", 
  3695., "", "", "", 29., 71.76, 1.28932753*^8, 66.444, 29.3, 6.857, 4.321, 
  17336.469, 2.5, 152.783, 13.06, 6.9, 21.4, 87.847, 1.38, 75.05, 0.779}, 
 {"MEX", "North America", "Mexico", "2021-01-01", 1.437185*^6, 11091., 
  9277.429, 126507., 700., 667.143, 11146.78, 86.022, 71.956, 981.186, 5.429, 
  5.174, 1.05, "", "", "", "", "", "", "", "", 5899., 3.458005*^6, 26.82, 
  0.046, 25162., 0.195, 0.409, 2.4, "people tested", "", "", "", "", 4051., 
  "", "", "", 31., 71.76, 1.28932753*^8, 66.444, 29.3, 6.857, 4.321, 
  17336.469, 2.5, 152.783, 13.06, 6.9, 21.4, 87.847, 1.38, 75.05, 0.779}, 
 {"MEX", "North America", "Mexico", "2021-01-02", 1.443544*^6, 6359., 
  9475.286, 126851., 344., 689.286, 11196.1, 49.32, 73.49, 983.854, 2.668, 
  5.346, 1.06, "", "", "", "", "", "", "", "", 14845., 3.47285*^6, 26.935, 
  0.115, 25480., 0.198, 0.409, 2.4, "people tested", "", "", "", "", 4407., 
  "", "", "", 34., 71.76, 1.28932753*^8, 66.444, 29.3, 6.857, 4.321, 
  17336.469, 2.5, 152.783, 13.06, 6.9, 21.4, 87.847, 1.38, 75.05, 0.779}, 
 {"MEX", "North America", "Mexico", "2021-01-03", 1.448755*^6, 5211., 
  9331.571, 127213., 362., 683.857, 11236.516, 40.416, 72.375, 986.662, 
  2.808, 5.304, 1.07, "", "", "", "", "", "", "", "", 9338., 3.482188*^6, 
  27.008, 0.072, 25713., 0.199, 0.41, 2.4, "people tested", "", "", "", "", 
  4763., "", "", "", 37., 71.76, 1.28932753*^8, 66.444, 29.3, 6.857, 4.321, 
  17336.469, 2.5, 152.783, 13.06, 6.9, 21.4, 87.847, 1.38, 75.05, 0.779}, 
 {"MEX", "North America", "Mexico", "2021-01-04", 1.455219*^6, 6464., 
  9398.429, 127757., 544., 700.286, 11286.651, 50.135, 72.894, 990.881, 
  4.219, 5.431, 1.08, "", "", "", "", "", "", "", "", 42722., 3.52491*^6, 
  27.339, 0.331, 26101., 0.202, 0.415, 2.4, "people tested", 43960., 43960., 
  "", "", 4912., 0.03, 0.03, "", 38., 71.76, 1.28932753*^8, 66.444, 29.3, 
  6.857, 4.321, 17336.469, 2.5, 152.783, 13.06, 6.9, 21.4, 87.847, 1.38, 
  75.05, 0.779}, {"MEX", "North America", "Mexico", "2021-01-05", 1.46649*^6, 
  11271., 9280.143, 128822., 1065., 711., 11374.069, 87.418, 71.977, 999.141, 
  8.26, 5.515, 1.09, "", "", "", "", "", "", "", "", 44037., 3.568947*^6, 
  27.681, 0.342, 26621., 0.206, 0.422, 2.4, "people tested", 48236., 48236., 
  "", 4276., 4244., 0.04, 0.04, "", 33., 71.76, 1.28932753*^8, 66.444, 29.3, 
  6.857, 4.321, 17336.469, 2.5, 152.783, 13.06, 6.9, 21.4, 87.847, 1.38, 
  75.05, 0.779}, {"MEX", "North America", "Mexico", "2021-01-06", 
  1.479835*^6, 13345., 9414.286, 129987., 1165., 727.143, 11477.572, 103.504, 
  73.017, 1008.177, 9.036, 5.64, 1.1, "", "", "", "", "", "", "", "", 43543., 
  3.61249*^6, 28.018, 0.338, 27293., 0.212, 0.432, 2.3, "people tested", 
  53185., 53185., "", 4949., 4027., 0.04, 0.04, "", 31., 71.76, 
  1.28932753*^8, 66.444, 29.3, 6.857, 4.321, 17336.469, 2.5, 152.783, 13.06, 
  6.9, 21.4, 87.847, 1.38, 75.05, 0.779}, {"MEX", "North America", "Mexico", 
  "2021-01-07", 1.493569*^6, 13734., 9639.286, 131031., 1044., 746.286, 
  11584.093, 106.521, 74.762, 1016.274, 8.097, 5.788, 1.11, "", "", "", "", 
  "", "", "", "", 44890., 3.65738*^6, 28.367, 0.348, 29325., 0.227, 0.435, 
  2.3, "people tested", 58402., 58402., "", 5217., 4230., 0.05, 0.05, "", 
  33., 71.76, 1.28932753*^8, 66.444, 29.3, 6.857, 4.321, 17336.469, 2.5, 
  152.783, 13.06, 6.9, 21.4, 87.847, 1.38, 75.05, 0.779}, 
 {"MEX", "North America", "Mexico", "2021-01-08", 1.507931*^6, 14362., 
  10106.571, 132069., 1038., 794.571, 11695.484, 111.391, 78.386, 1024.325, 
  8.051, 6.163, 1.11, "", "", "", "", "", "", "", "", 43923., 3.701303*^6, 
  28.707, 0.341, 34757., 0.27, 0.43, 2.3, "people tested", 67468., 67468., 
  "", 9066., 4984., 0.05, 0.05, "", 39., 71.76, 1.28932753*^8, 66.444, 29.3, 
  6.857, 4.321, 17336.469, 2.5, 152.783, 13.06, 6.9, 21.4, 87.847, 1.38, 
  75.05, 0.779}, {"MEX", "North America", "Mexico", "2021-01-09", 
  1.524036*^6, 16105., 11498.857, 133204., 1135., 907.571, 11820.394, 124.91, 
  89.185, 1033.128, 8.803, 7.039, 1.12, "", "", "", "", "", "", "", "", 
  22273., 3.723576*^6, 28.88, 0.173, 35818., 0.278, 0.428, 2.3, 
  "people tested", 74794., 74794., "", 7326., 5488., 0.06, 0.06, "", 43., 
  71.76, 1.28932753*^8, 66.444, 29.3, 6.857, 4.321, 17336.469, 2.5, 152.783, 
  13.06, 6.9, 21.4, 87.847, 1.38, 75.05, 0.779}, 
 {"MEX", "North America", "Mexico", "2021-01-10", 1.534039*^6, 10003., 
  12183.429, 133706., 502., 927.571, 11897.978, 77.583, 94.494, 1037.021, 
  3.894, 7.194, 1.12, "", "", "", "", "", "", "", "", 9998., 3.733574*^6, 
  28.958, 0.078, 35912., 0.279, 0.429, 2.3, "people tested", 81300., 81300., 
  "", 6506., 5876., 0.06, 0.06, "", 46., 71.76, 1.28932753*^8, 66.444, 29.3, 
  6.857, 4.321, 17336.469, 2.5, 152.783, 13.06, 6.9, 21.4, 87.847, 1.38, 
  75.05, 0.779}, {"MEX", "North America", "Mexico", "2021-01-11", 
  1.541633*^6, 7594., 12344.857, 134368., 662., 944.429, 11956.876, 58.899, 
  95.746, 1042.156, 5.134, 7.325, 1.12, "", "", "", "", "", "", "", "", 
  48608., 3.782182*^6, 29.335, 0.377, 36753., 0.285, 0.43, 2.3, 
  "people tested", 87060., 87060., "", 5760., 6157., 0.07, 0.07, "", 48., 
  71.76, 1.28932753*^8, 66.444, 29.3, 6.857, 4.321, 17336.469, 2.5, 152.783, 
  13.06, 6.9, 21.4, 87.847, 1.38, 75.05, 0.779}, 
 {"MEX", "North America", "Mexico", "2021-01-12", 1.556028*^6, 14395., 
  12791.143, 135682., 1314., 980., 12068.524, 111.647, 99.208, 1052.347, 
  10.191, 7.601, 1.12, "", "", "", "", "", "", "", "", 46533., 3.828715*^6, 
  29.695, 0.361, 37110., 0.288, 0.428, 2.3, "people tested", 92879., 92879., 
  "", 5819., 6378., 0.07, 0.07, "", 49., 71.76, 1.28932753*^8, 66.444, 29.3, 
  6.857, 4.321, 17336.469, 2.5, 152.783, 13.06, 6.9, 21.4, 87.847, 1.38, 
  75.05, 0.779}, {"MEX", "North America", "Mexico", "2021-01-13", 
  1.571901*^6, 15873., 13152.286, 136917., 1235., 990., 12191.635, 123.111, 
  102.009, 1061.926, 9.579, 7.678, 1.12, "", "", "", "", "", "", "", "", 
  45483., 3.874198*^6, 30.048, 0.353, 37387., 0.29, 0.425, 2.4, 
  "people tested", 192567., 192567., "", 99688., 19912., 0.15, 0.15, "", 
  154., 71.76, 1.28932753*^8, 66.444, 29.3, 6.857, 4.321, 17336.469, 2.5, 
  152.783, 13.06, 6.9, 21.4, 87.847, 1.38, 75.05, 0.779}, 
 {"MEX", "North America", "Mexico", "2021-01-14", 1.588369*^6, 16468., 
  13542.857, 137916., 999., 983.571, 12319.36, 127.725, 105.038, 1069.674, 
  7.748, 7.629, 1.12, "", "", "", "", "", "", "", "", 46039., 3.920237*^6, 
  30.405, 0.357, 37551., 0.291, 0.421, 2.4, "people tested", 329983., 
  329983., "", 137416., 38797., 0.26, 0.26, "", 301., 71.76, 1.28932753*^8, 
  66.444, 29.3, 6.857, 4.321, 17336.469, 2.5, 152.783, 13.06, 6.9, 21.4, 
  87.847, 1.38, 75.05, 0.779}, {"MEX", "North America", "Mexico", 
  "2021-01-15", 1.609735*^6, 21366., 14543.429, 139022., 1106., 993.286, 
  12485.074, 165.714, 112.799, 1078.252, 8.578, 7.704, 1.12, "", "", "", "", 
  "", "", "", "", 44485., 3.964722*^6, 30.75, 0.345, 37631., 0.292, 0.416, 
  2.4, "people tested", 417375., 415417., 1958., 87392., 49987., 0.32, 0.32, 
  0., 388., 71.76, 1.28932753*^8, 66.444, 29.3, 6.857, 4.321, 17336.469, 2.5, 
  152.783, 13.06, 6.9, 21.4, 87.847, 1.38, 75.05, 0.779}, 
 {"MEX", "North America", "Mexico", "2021-01-16", 1.630258*^6, 20523., 
  15174.571, 140241., 1219., 1005.286, 12644.25, 159.176, 117.694, 1087.707, 
  9.455, 7.797, 1.12, "", "", "", "", "", "", "", "", 23344., 3.988066*^6, 
  30.931, 0.181, 37784., 0.293, 0.413, 2.4, "people tested", 463246., 
  461025., 2221., 45871., 55493., 0.36, 0.36, 0., 430., 71.76, 1.28932753*^8, 
  66.444, 29.3, 6.857, 4.321, 17336.469, 2.5, 152.783, 13.06, 6.9, 21.4, 
  87.847, 1.38, 75.05, 0.779}, {"MEX", "North America", "Mexico", 
  "2021-01-17", 1.641428*^6, 11170., 15341.286, 140704., 463., 999.714, 
  12730.885, 86.634, 118.987, 1091.298, 3.591, 7.754, 1.11, "", "", "", "", 
  "", "", "", "", 9688., 3.997754*^6, 31.007, 0.075, 37740., 0.293, 0.412, 
  2.4, "people tested", 472142., 468708., 3434., 8896., 55835., 0.37, 0.36, 
  0., 433., 71.76, 1.28932753*^8, 66.444, 29.3, 6.857, 4.321, 17336.469, 2.5, 
  152.783, 13.06, 6.9, 21.4, 87.847, 1.38, 75.05, 0.779}, 
 {"MEX", "North America", "Mexico", "2021-01-18", 1.649502*^6, 8074., 
  15409.857, 141248., 544., 982.857, 12793.506, 62.622, 119.519, 1095.517, 
  4.219, 7.623, 1.1, "", "", "", "", "", "", "", "", 48574., 4.046328*^6, 
  31.383, 0.377, 37735., 0.293, 0.406, 2.5, "people tested", 492529., 
  485983., 6546., 20387., 57924., 0.38, 0.38, 0.01, 449., 71.76, 
  1.28932753*^8, 66.444, 29.3, 6.857, 4.321, 17336.469, 2.5, 152.783, 13.06, 
  6.9, 21.4, 87.847, 1.38, 75.05, 0.779}, {"MEX", "North America", "Mexico", 
  "2021-01-19", 1.668396*^6, 18894., 16052.571, 142832., 1584., 1021.429, 
  12940.048, 146.542, 124.503, 1107.802, 12.285, 7.922, 1.09, "", "", "", "", 
  "", "", "", "", 48733., 4.095061*^6, 31.761, 0.378, 38049., 0.295, 0.4, 
  2.5, "people tested", 498122., 488513., 9609., 5593., 57892., 0.39, 0.38, 
  0.01, 449., 71.76, 1.28932753*^8, 66.444, 29.3, 6.857, 4.321, 17336.469, 
  2.5, 152.783, 13.06, 6.9, 21.4, 87.847, 1.38, 75.05, 0.779}, 
 {"MEX", "North America", "Mexico", "2021-01-20", 1.688944*^6, 20548., 
  16720.429, 144371., 1539., 1064.857, 13099.418, 159.37, 129.683, 1119.739, 
  11.936, 8.259, 1.08, "", "", "", "", "", "", "", "", 46253., 4.141314*^6, 
  32.12, 0.359, 38159., 0.296, 0.396, 2.5, "people tested", 501030., 489628., 
  11402., 2908., 44066., 0.39, 0.38, 0.01, 342., 71.76, 1.28932753*^8, 
  66.444, 29.3, 6.857, 4.321, 17336.469, 2.5, 152.783, 13.06, 6.9, 21.4, 
  87.847, 1.38, 75.05, 0.779}, {"MEX", "North America", "Mexico", 
  "2021-01-21", 1.711283*^6, 22339., 17559.143, 146174., 1803., 1179.714, 
  13272.679, 173.261, 136.188, 1133.723, 13.984, 9.15, 1.07, "", "", "", "", 
  "", "", "", "", 45210., 4.186524*^6, 32.471, 0.351, 38041., 0.295, 0.392, 
  2.6, "people tested", 552335., 534317., 18018., 51305., 31765., 0.43, 0.41, 
  0.01, 246., 71.76, 1.28932753*^8, 66.444, 29.3, 6.857, 4.321, 17336.469, 
  2.5, 152.783, 13.06, 6.9, 21.4, 87.847, 1.38, 75.05, 0.779}, 
 {"MEX", "North America", "Mexico", "2021-01-22", 1.73229*^6, 21007., 
  17507.857, 147614., 1440., 1227.429, 13435.609, 162.93, 135.791, 1144.891, 
  11.169, 9.52, 1.05, "", "", "", "", "", "", "", "", 46005., 4.232529*^6, 
  32.827, 0.357, 38258., 0.297, 0.386, 2.6, "people tested", 614808., 
  594725., 20083., 62473., 28205., 0.48, 0.46, 0.02, 219., 71.76, 
  1.28932753*^8, 66.444, 29.3, 6.857, 4.321, 17336.469, 2.5, 152.783, 13.06, 
  6.9, 21.4, 87.847, 1.38, 75.05, 0.779}, {"MEX", "North America", "Mexico", 
  "2021-01-23", 1.752347*^6, 20057., 17441.286, 149084., 1470., 1263.286, 
  13591.17, 155.562, 135.274, 1156.293, 11.401, 9.798, 1.04, "", "", "", "", 
  "", "", "", "", 23691., 4.25622*^6, 33.011, 0.184, 38308., 0.297, 0.383, 
  2.6, "people tested", 618768., 596296., 22472., 3960., 22217., 0.48, 0.46, 
  0.02, 172., 71.76, 1.28932753*^8, 66.444, 29.3, 6.857, 4.321, 17336.469, 
  2.5, 152.783, 13.06, 6.9, 21.4, 87.847, 1.38, 75.05, 0.779}, 
 {"MEX", "North America", "Mexico", "2021-01-24", 1.763219*^6, 10872., 
  17398.714, 149614., 530., 1272.857, 13675.493, 84.323, 134.944, 1160.403, 
  4.111, 9.872, 1.02, "", "", "", "", "", "", "", "", 9400., 4.26562*^6, 
  33.084, 0.073, 38267., 0.297, 0.381, 2.6, "people tested", 629626., 
  604441., 25185., 10858., 22498., 0.49, 0.47, 0.02, 174., 71.76, 
  1.28932753*^8, 66.444, 29.3, 6.857, 4.321, 17336.469, 2.5, 152.783, 13.06, 
  6.9, 21.4, 87.847, 1.38, 75.05, 0.779}, {"MEX", "North America", "Mexico", 
  "2021-01-25", 1.77174*^6, 8521., 17462.571, 150273., 659., 1289.286, 
  13741.582, 66.089, 135.439, 1165.515, 5.111, 10., 1., "", "", "", "", "", 
  "", "", "", 47730., 4.31335*^6, 33.454, 0.37, 38146., 0.296, 0.377, 2.7, 
  "people tested", 645105., 616390., 28715., 15479., 21797., 0.5, 0.48, 0.02, 
  169., 71.76, 1.28932753*^8, 66.444, 29.3, 6.857, 4.321, 17336.469, 2.5, 
  152.783, 13.06, 6.9, 21.4, 87.847, 1.38, 75.05, 0.779}, 
 {"MEX", "North America", "Mexico", "2021-01-26", 1.788905*^6, 17165., 
  17215.571, 152016., 1743., 1312., 13874.713, 133.131, 133.524, 1179.033, 
  13.519, 10.176, 0.99, "", "", "", "", "", "", "", "", 47426., 4.360776*^6, 
  33.822, 0.368, 37959., 0.294, 0.372, 2.7, "people tested", 652319., 
  621005., 31314., 7214., 22028., 0.51, 0.48, 0.02, 171., 71.76, 
  1.28932753*^8, 66.444, 29.3, 6.857, 4.321, 17336.469, 2.5, 152.783, 13.06, 
  6.9, 21.4, 87.847, 1.38, 75.05, 0.779}, {"MEX", "North America", "Mexico", 
  "2021-01-27", 1.806849*^6, 17944., 16843.571, 153639., 1623., 1324., 
  14013.887, 139.173, 130.638, 1191.621, 12.588, 10.269, 0.97, "", "", "", 
  "", "", "", "", "", 46294., 4.40707*^6, 34.181, 0.359, 37965., 0.294, 
  0.363, 2.8, "people tested", 656044., 624730., 31314., 3725., 22145., 0.51, 
  0.48, 0.02, 172., 71.76, 1.28932753*^8, 66.444, 29.3, 6.857, 4.321, 
  17336.469, 2.5, 152.783, 13.06, 6.9, 21.4, 87.847, 1.38, 75.05, 0.779}, 
 {"MEX", "North America", "Mexico", "2021-01-28", 1.825519*^6, 18670., 
  16319.429, 155145., 1506., 1281.571, 14158.691, 144.804, 126.573, 1203.302, 
  11.681, 9.94, 0.96, "", "", "", "", "", "", "", "", 43693., 4.450763*^6, 
  34.52, 0.339, 37748., 0.293, 0.354, 2.8, "people tested", 657842., 626528., 
  31314., 1798., 15072., 0.51, 0.49, 0.02, 117., 71.76, 1.28932753*^8, 
  66.444, 29.3, 6.857, 4.321, 17336.469, 2.5, 152.783, 13.06, 6.9, 21.4, 
  87.847, 1.38, 75.05, 0.779}, {"MEX", "North America", "Mexico", 
  "2021-01-29", 1.841893*^6, 16374., 15657.571, 156579., 1434., 1280.714, 
  14285.687, 126.996, 121.44, 1214.424, 11.122, 9.933, 0.94, "", "", "", "", 
  "", "", "", "", 40235., 4.490998*^6, 34.832, 0.312, 36924., 0.286, 0.347, 
  2.9, "people tested", 662217., 630820., 31397., 4375., 6773., 0.51, 0.49, 
  0.02, 53., 71.76, 1.28932753*^8, 66.444, 29.3, 6.857, 4.321, 17336.469, 
  2.5, 152.783, 13.06, 6.9, 21.4, 87.847, 1.38, 75.05, 0.779}, 
 {"MEX", "North America", "Mexico", "2021-01-30", 1.85723*^6, 15337., 
  14983.286, 158074., 1495., 1284.286, 14404.641, 118.953, 116.21, 1226.019, 
  11.595, 9.961, 0.93, "", "", "", "", "", "", "", "", 20886., 4.511884*^6, 
  34.994, 0.162, 36523., 0.283, 0.343, 2.9, "people tested", 670307., 
  631298., 39009., 8090., 7363., 0.52, 0.49, 0.03, 57., 71.76, 1.28932753*^8, 
  66.444, 29.3, 6.857, 4.321, 17336.469, 2.5, 152.783, 13.06, 6.9, 21.4, 
  87.847, 1.38, 75.05, 0.779}, {"MEX", "North America", "Mexico", 
  "2021-01-31", 1.86426*^6, 7030., 14434.429, 158536., 462., 1274.571, 
  14459.165, 54.525, 111.953, 1229.602, 3.583, 9.886, 0.91, "", "", "", "", 
  "", "", "", "", 7307., 4.519191*^6, 35.051, 0.057, 36224., 0.281, 0.342, 
  2.9, "people tested", 673327., 631485., 41842., 3020., 6243., 0.52, 0.49, 
  0.03, 48., 71.76, 1.28932753*^8, 66.444, 29.3, 6.857, 4.321, 17336.469, 
  2.5, 152.783, 13.06, 6.9, 21.4, 87.847, 1.38, 75.05, 0.779}, 
 {"MEX", "North America", "Mexico", "2021-02-01", 1.869708*^6, 5448., 
  13995.429, 159100., 564., 1261., 14501.42, 42.255, 108.548, 1233.977, 
  4.374, 9.78, 0.9, "", "", "", "", "", "", "", "", 11271., 4.530462*^6, 
  35.138, 0.087, 31016., 0.241, 0.338, 3., "people tested", 675202., 631747., 
  43455., 1875., 4300., 0.52, 0.49, 0.03, 33., 71.76, 1.28932753*^8, 66.444, 
  29.3, 6.857, 4.321, 17336.469, 2.5, 152.783, 13.06, 6.9, 21.4, 87.847, 
  1.38, 75.05, 0.779}, {"MEX", "North America", "Mexico", "2021-02-02", 
  1.874092*^6, 4384., 12169.571, 159533., 433., 1073.857, 14535.422, 34.002, 
  94.387, 1237.335, 3.358, 8.329, 0.89, "", "", "", "", "", "", "", "", 
  40260., 4.570722*^6, 35.45, 0.312, 29992., 0.233, 0.332, 3., 
  "people tested", 677539., 631791., 45748., 2337., 3603., 0.53, 0.49, 0.04, 
  28., 71.76, 1.28932753*^8, 66.444, 29.3, 6.857, 4.321, 17336.469, 2.5, 
  152.783, 13.06, 6.9, 21.4, 87.847, 1.38, 75.05, 0.779}, 
 {"MEX", "North America", "Mexico", "2021-02-03", 1.886245*^6, 12153., 
  11342.286, 161240., 1707., 1085.857, 14629.681, 94.258, 87.971, 1250.574, 
  13.239, 8.422, 0.89, "", "", "", "", "", "", "", "", 37458., 4.60818*^6, 
  35.741, 0.291, 28730., 0.223, 0.332, 3., "people tested", 686601., 632439., 
  54162., 9062., 4365., 0.53, 0.49, 0.04, 34., 71.76, 1.28932753*^8, 66.444, 
  29.3, 6.857, 4.321, 17336.469, 2.5, 152.783, 13.06, 6.9, 21.4, 87.847, 
  1.38, 75.05, 0.779}, {"MEX", "North America", "Mexico", "2021-02-04", 
  1.886245*^6, 0., 8675.143, 161240., 0., 870.714, 14629.681, 0., 67.284, 
  1250.574, 0., 6.753, 0.89, "", "", "", "", "", "", "", "", 36149., 
  4.644329*^6, 36.021, 0.28, 27652., 0.214, 0.329, 3., "people tested", 
  695088., 634346., 60742., 8487., 5321., 0.54, 0.49, 0.05, 41., 71.76, 
  1.28932753*^8, 66.444, 29.3, 6.857, 4.321, 17336.469, 2.5, 152.783, 13.06, 
  6.9, 21.4, 87.847, 1.38, 75.05, 0.779}, {"MEX", "North America", "Mexico", 
  "2021-02-05", 1.912871*^6, 26626., 10139.714, 164290., 3050., 1101.571, 
  14836.191, 206.511, 78.643, 1274.23, 23.656, 8.544, 0.9, "", "", "", "", 
  "", "", "", "", 35246., 4.679575*^6, 36.295, 0.273, 26940., 0.209, 0.326, 
  3.1, "people tested", 700316., 636070., 64246., 5228., 5443., 0.54, 0.49, 
  0.05, 42., 71.76, 1.28932753*^8, 66.444, 29.3, 6.857, 4.321, 17336.469, 
  2.5, 152.783, 13.06, 6.9, 21.4, 87.847, 1.38, 75.05, 0.779}, 
 {"MEX", "North America", "Mexico", "2021-02-06", 1.92608*^6, 13209., 
  9835.714, 165786., 1496., 1101.714, 14938.64, 102.449, 76.286, 1285.833, 
  11.603, 8.545, 0.89, "", "", "", "", "", "", "", "", 16852., 4.696427*^6, 
  36.425, 0.131, 26363., 0.204, 0.325, 3.1, "people tested", 710198., 
  637098., 73100., 9882., 5699., 0.55, 0.49, 0.06, 44., 71.76, 1.28932753*^8, 
  66.444, 29.3, 6.857, 4.321, 17336.469, 2.5, 152.783, 13.06, 6.9, 21.4, 
  87.847, 1.38, 75.05, 0.779}, {"MEX", "North America", "Mexico", 
  "2021-02-07", 1.932145*^6, 6065., 9697.857, 166200., 414., 1094.857, 
  14985.68, 47.04, 75.216, 1289.044, 3.211, 8.492, 0.89, "", "", "", "", "", 
  "", "", "", 6073., 4.7025*^6, 36.473, 0.047, 26187., 0.203, 0.322, 3.1, 
  "people tested", 713517., 637681., 75836., 3319., 5741., 0.55, 0.49, 0.06, 
  45., 71.76, 1.28932753*^8, 66.444, 29.3, 6.857, 4.321, 17336.469, 2.5, 
  152.783, 13.06, 6.9, 21.4, 87.847, 1.38, 75.05, 0.779}, 
 {"MEX", "North America", "Mexico", "2021-02-08", 1.936013*^6, 3868., 
  9472.143, 166731., 531., 1090.143, 15015.68, 30., 73.466, 1293.162, 4.118, 
  8.455, 0.88, "", "", "", "", "", "", "", "", 36809., 4.739309*^6, 36.758, 
  0.285, 29835., 0.231, 0.316, 3.2, "people tested", 717820., 638391., 
  79429., 4303., 6088., 0.56, 0.5, 0.06, 47., 71.76, 1.28932753*^8, 66.444, 
  29.3, 6.857, 4.321, 17336.469, 2.5, 152.783, 13.06, 6.9, 21.4, 87.847, 
  1.38, 75.05, 0.779}, {"MEX", "North America", "Mexico", "2021-02-09", 
  1.946751*^6, 10738., 10379.857, 168432., 1701., 1271.286, 15098.964, 
  83.284, 80.506, 1306.355, 13.193, 9.86, 0.88, "", "", "", "", "", "", "", 
  "", 33382., 4.772691*^6, 37.017, 0.259, 28853., 0.224, 0.307, 3.3, 
  "people tested", "", "", "", "", 6246., "", "", "", 48., 68.98, 
  1.28932753*^8, 66.444, 29.3, 6.857, 4.321, 17336.469, 2.5, 152.783, 13.06, 
  6.9, 21.4, 87.847, 1.38, 75.05, 0.779}, {"MEX", "North America", "Mexico", 
  "2021-02-10", 1.957889*^6, 11138., 10234.857, 169760., 1328., 1217.143, 
  15185.35, 86.386, 79.381, 1316.655, 10.3, 9.44, 0.87, "", "", "", "", "", 
  "", "", "", 31511., 4.804202*^6, 37.261, 0.244, 28003., 0.217, 0.298, 3.4, 
  "people tested", 724707., 640115., 84592., "", 5444., 0.56, 0.5, 0.07, 42., 
  68.98, 1.28932753*^8, 66.444, 29.3, 6.857, 4.321, 17336.469, 2.5, 152.783, 
  13.06, 6.9, 21.4, 87.847, 1.38, 75.05, 0.779}, 
 {"MEX", "North America", "Mexico", "2021-02-11", 1.968566*^6, 10677., 
  11760.143, 171234., 1474., 1427.714, 15268.161, 82.811, 91.211, 1328.088, 
  11.432, 11.073, 0.87, "", "", "", "", "", "", "", "", 29901., 4.834103*^6, 
  37.493, 0.232, 27111., 0.21, 0.292, 3.4, "people tested", 725447., 640115., 
  85332., 740., 4337., 0.56, 0.5, 0.07, 34., 68.98, 1.28932753*^8, 66.444, 
  29.3, 6.857, 4.321, 17336.469, 2.5, 152.783, 13.06, 6.9, 21.4, 87.847, 
  1.38, 75.05, 0.779}, {"MEX", "North America", "Mexico", "2021-02-12", 
  1.978954*^6, 10388., 9440.429, 172557., 1323., 1181., 15348.73, 80.569, 
  73.22, 1338.349, 10.261, 9.16, 0.86, "", "", "", "", "", "", "", "", 
  30589., 4.864692*^6, 37.73, 0.237, 26445., 0.205, 0.285, 3.5, 
  "people tested", 726002., 640115., 85887., 555., 3669., 0.56, 0.5, 0.07, 
  28., 68.98, 1.28932753*^8, 66.444, 29.3, 6.857, 4.321, 17336.469, 2.5, 
  152.783, 13.06, 6.9, 21.4, 87.847, 1.38, 75.05, 0.779}, 
 {"MEX", "North America", "Mexico", "2021-02-13", 1.988695*^6, 9741., 8945., 
  173771., 1214., 1140.714, 15424.281, 75.551, 69.377, 1347.765, 9.416, 
  8.847, 0.86, "", "", "", "", "", "", "", "", 13798., 4.87849*^6, 37.837, 
  0.107, 26009., 0.202, 0.283, 3.5, "people tested", 726313., 640125., 
  86188., 311., 2302., 0.56, 0.5, 0.07, 18., 68.98, 1.28932753*^8, 66.444, 
  29.3, 6.857, 4.321, 17336.469, 2.5, 152.783, 13.06, 6.9, 21.4, 87.847, 
  1.38, 75.05, 0.779}, {"MEX", "North America", "Mexico", "2021-02-14", 
  1.992794*^6, 4099., 8664.143, 174207., 436., 1143.857, 15456.073, 31.792, 
  67.199, 1351.146, 3.382, 8.872, 0.86, "", "", "", "", "", "", "", "", 
  5041., 4.883531*^6, 37.877, 0.039, 25862., 0.201, 0.281, 3.6, 
  "people tested", "", "", "", "", 3497., "", "", "", 27., 68.98, 
  1.28932753*^8, 66.444, 29.3, 6.857, 4.321, 17336.469, 2.5, 152.783, 13.06, 
  6.9, 21.4, 87.847, 1.38, 75.05, 0.779}, {"MEX", "North America", "Mexico", 
  "2021-02-15", 1.995892*^6, 3098., 8554.143, 174657., 450., 1132.286, 
  15480.101, 24.028, 66.346, 1354.636, 3.49, 8.782, 0.86, "", "", "", "", "", 
  "", "", "", 29735., 4.913266*^6, 38.107, 0.231, 24851., 0.193, 0.273, 3.7, 
  "people tested", 749682., 663484., 86198., "", 4552., 0.58, 0.51, 0.07, 
  35., 64.35, 1.28932753*^8, 66.444, 29.3, 6.857, 4.321, 17336.469, 2.5, 
  152.783, 13.06, 6.9, 21.4, 87.847, 1.38, 75.05, 0.779}, 
 {"MEX", "North America", "Mexico", "2021-02-16", 2.004575*^6, 8683., 
  8260.571, 175986., 1329., 1079.143, 15547.446, 67.345, 64.069, 1364.944, 
  10.308, 8.37, 0.86, "", "", "", "", "", "", "", "", 27791., 4.941057*^6, 
  38.323, 0.216, 24052., 0.187, 0.274, 3.6, "people tested", 915383., 
  829185., 86198., 165701., 27731., 0.71, 0.64, 0.07, 215., 64.35, 
  1.28932753*^8, 66.444, 29.3, 6.857, 4.321, 17336.469, 2.5, 152.783, 13.06, 
  6.9, 21.4, 87.847, 1.38, 75.05, 0.779}, {"MEX", "North America", "Mexico", 
  "2021-02-17", 2.013563*^6, 8988., 7953.429, 177061., 1075., 1043., 
  15617.157, 69.711, 61.687, 1373.282, 8.338, 8.089, 0.86, "", "", "", "", 
  "", "", "", "", 26267., 4.967324*^6, 38.526, 0.204, 23303., 0.181, 0.273, 
  3.7, "people tested", 1.058139*^6, 958473., 99666., 142756., 47633., 0.82, 
  0.74, 0.08, 369., 64.35, 1.28932753*^8, 66.444, 29.3, 6.857, 4.321, 
  17336.469, 2.5, 152.783, 13.06, 6.9, 21.4, 87.847, 1.38, 75.05, 0.779}, 
 {"MEX", "North America", "Mexico", "2021-02-18", 2.022662*^6, 9099., 7728., 
  178108., 1047., 982., 15687.728, 70.572, 59.938, 1381.402, 8.121, 7.616, 
  0.86, "", "", "", "", "", "", "", "", 26644., 4.993968*^6, 38.733, 0.207, 
  22838., 0.177, 0.273, 3.7, "people tested", 1.318055*^6, "", "", 259916., 
  84658., 1.02, "", "", 657., 64.35, 1.28932753*^8, 66.444, 29.3, 6.857, 
  4.321, 17336.469, 2.5, 152.783, 13.06, 6.9, 21.4, 87.847, 1.38, 75.05, 
  0.779}, {"MEX", "North America", "Mexico", "2021-02-19", 2.030491*^6, 
  7829., 7362.429, 178965., 857., 915.429, 15748.45, 60.722, 57.103, 
  1388.049, 6.647, 7.1, 0.86, "", "", "", "", "", "", "", "", 26840., 
  5.020808*^6, 38.941, 0.208, 22302., 0.173, 0.273, 3.7, "people tested", 
  1.574158*^6, 1.155227*^6, 418931., 256103., 121165., 1.22, 0.9, 0.32, 940., 
  64.35, 1.28932753*^8, 66.444, 29.3, 6.857, 4.321, 17336.469, 2.5, 152.783, 
  13.06, 6.9, 21.4, 87.847, 1.38, 75.05, 0.779}, 
 {"MEX", "North America", "Mexico", "2021-02-20", 2.038276*^6, 7785., 7083., 
  179797., 832., 860.857, 15808.83, 60.38, 54.936, 1394.502, 6.453, 6.677, 
  0.86, "", "", "", "", "", "", "", "", 11610., 5.032418*^6, 39.031, 0.09, 
  21990., 0.171, 0.273, 3.7, "people tested", 1.656304*^6, 1.210886*^6, 
  445418., 82146., 132856., 1.28, 0.94, 0.35, 1030., 64.35, 1.28932753*^8, 
  66.444, 29.3, 6.857, 4.321, 17336.469, 2.5, 152.783, 13.06, 6.9, 21.4, 
  87.847, 1.38, 75.05, 0.779}, {"MEX", "North America", "Mexico", 
  "2021-02-21", 2.04138*^6, 3104., 6940.857, 180107., 310., 842.857, 
  15832.905, 24.075, 53.833, 1396.906, 2.404, 6.537, 0.86, "", "", "", "", 
  "", "", "", "", 5560., 5.037978*^6, 39.074, 0.043, 22064., 0.171, 0.272, 
  3.7, "people tested", 1.689158*^6, 1.236103*^6, 453055., 32854., 135880., 
  1.31, 0.96, 0.35, 1054., 64.35, 1.28932753*^8, 66.444, 29.3, 6.857, 4.321, 
  17336.469, 2.5, 152.783, 13.06, 6.9, 21.4, 87.847, 1.38, 75.05, 0.779}, 
 {"MEX", "North America", "Mexico", "2021-02-22", 2.043632*^6, 2252., 6820., 
  180536., 429., 839.857, 15850.371, 17.466, 52.896, 1400.234, 3.327, 6.514, 
  0.87, "", "", "", "", "", "", "", "", 31472., 5.06945*^6, 39.319, 0.244, 
  22312., 0.173, 0.27, 3.7, "people tested", 1.733404*^6, 1.277187*^6, 
  456217., 44246., 140532., 1.34, 0.99, 0.35, 1090., 64.35, 1.28932753*^8, 
  66.444, 29.3, 6.857, 4.321, 17336.469, 2.5, 152.783, 13.06, 6.9, 21.4, 
  87.847, 1.38, 75.05, 0.779}, {"MEX", "North America", "Mexico", 
  "2021-02-23", 2.052266*^6, 8634., 6813., 181809., 1273., 831.857, 
  15917.336, 66.965, 52.841, 1410.107, 9.873, 6.452, 0.87, "", "", "", "", 
  "", "", "", "", 29074., 5.098524*^6, 39.544, 0.225, 22495., 0.174, 0.266, 
  3.8, "people tested", 1.801156*^6, 1.336854*^6, 464302., 67752., 126539., 
  1.4, 1.04, 0.36, 981., 60.65, 1.28932753*^8, 66.444, 29.3, 6.857, 4.321, 
  17336.469, 2.5, 152.783, 13.06, 6.9, 21.4, 87.847, 1.38, 75.05, 0.779}, 
 {"MEX", "North America", "Mexico", "2021-02-24", 2.060908*^6, 8642., 
  6763.571, 182815., 1006., 822., 15984.364, 67.027, 52.458, 1417.91, 7.803, 
  6.375, 0.87, "", "", "", "", "", "", "", "", 27648., 5.126172*^6, 39.758, 
  0.214, 22693., 0.176, 0.262, 3.8, "people tested", 1.900784*^6, 
  1.425395*^6, 475389., 99628., 120378., 1.47, 1.11, 0.37, 934., 60.65, 
  1.28932753*^8, 66.444, 29.3, 6.857, 4.321, 17336.469, 2.5, 152.783, 13.06, 
  6.9, 21.4, 87.847, 1.38, 75.05, 0.779}, {"MEX", "North America", "Mexico", 
  "2021-02-25", 2.06937*^6, 8462., 6672.571, 183692., 877., 797.714, 
  16049.995, 65.631, 51.752, 1424.712, 6.802, 6.187, 0.88, "", "", "", "", 
  "", "", "", "", 27165., 5.153337*^6, 39.969, 0.211, 22767., 0.177, 0.259, 
  3.9, "people tested", 2.088813*^6, 1.562401*^6, 526412., 188029., 110108., 
  1.62, 1.21, 0.41, 854., 60.65, 1.28932753*^8, 66.444, 29.3, 6.857, 4.321, 
  17336.469, 2.5, 152.783, 13.06, 6.9, 21.4, 87.847, 1.38, 75.05, 0.779}, 
 {"MEX", "North America", "Mexico", "2021-02-26", 2.076882*^6, 7512., 
  6627.286, 184474., 782., 787., 16108.258, 58.263, 51.401, 1430.777, 6.065, 
  6.104, 0.88, "", "", "", "", "", "", "", "", 27972., 5.181309*^6, 40.186, 
  0.217, 22929., 0.178, 0.258, 3.9, "people tested", 2.271032*^6, 
  1.708721*^6, 562311., 182219., 99553., 1.76, 1.33, 0.44, 772., 60.65, 
  1.28932753*^8, 66.444, 29.3, 6.857, 4.321, 17336.469, 2.5, 152.783, 13.06, 
  6.9, 21.4, 87.847, 1.38, 75.05, 0.779}, {"MEX", "North America", "Mexico", 
  "2021-02-27", 2.084128*^6, 7246., 6550.286, 185257., 783., 780., 16164.457, 
  56.2, 50.804, 1436.85, 6.073, 6.05, 0.88, "", "", "", "", "", "", "", "", 
  11921., 5.19323*^6, 40.279, 0.092, 22973., 0.178, 0.258, 3.9, 
  "people tested", 2.383411*^6, 1.818034*^6, 565377., 112379., 103872., 1.85, 
  1.41, 0.44, 806., 60.65, 1.28932753*^8, 66.444, 29.3, 6.857, 4.321, 
  17336.469, 2.5, 152.783, 13.06, 6.9, 21.4, 87.847, 1.38, 75.05, 0.779}, 
 {"MEX", "North America", "Mexico", "2021-02-28", 2.086938*^6, 2810., 
  6508.286, 185715., 458., 801.143, 16186.252, 21.794, 50.478, 1440.402, 
  3.552, 6.214, 0.88, "", "", "", "", "", "", "", "", 5426., 5.198656*^6, 
  40.321, 0.042, 22954., 0.178, 0.259, 3.9, "people tested", 2.455095*^6, 
  1.889672*^6, 565423., 71684., 109420., 1.9, 1.47, 0.44, 849., 60.65, 
  1.28932753*^8, 66.444, 29.3, 6.857, 4.321, 17336.469, 2.5, 152.783, 13.06, 
  6.9, 21.4, 87.847, 1.38, 75.05, 0.779}, {"MEX", "North America", "Mexico", 
  "2021-03-01", 2.089281*^6, 2343., 6521.286, 186152., 437., 802.286, 
  16204.424, 18.172, 50.579, 1443.791, 3.389, 6.223, 0.88, "", "", "", "", 
  "", "", "", "", 30565., 5.229221*^6, 40.558, 0.237, 22824., 0.177, 0.26, 
  3.8, "people tested", 2.526863*^6, 1.959525*^6, 567338., 71768., 113351., 
  1.96, 1.52, 0.44, 879., 60.65, 1.28932753*^8, 66.444, 29.3, 6.857, 4.321, 
  17336.469, 2.5, 152.783, 13.06, 6.9, 21.4, 87.847, 1.38, 75.05, 0.779}, 
 {"MEX", "North America", "Mexico", "2021-03-02", 2.097194*^6, 7913., 
  6418.286, 187187., 1035., 768.286, 16265.797, 61.373, 49.78, 1451.819, 
  8.027, 5.959, 0.89, "", "", "", "", "", "", "", "", 27390., 5.256611*^6, 
  40.77, 0.212, 22584., 0.175, 0.259, 3.9, "people tested", 2.583435*^6, 
  2.012853*^6, 570582., 56572., 111754., 2., 1.56, 0.44, 867., 47.22, 
  1.28932753*^8, 66.444, 29.3, 6.857, 4.321, 17336.469, 2.5, 152.783, 13.06, 
  6.9, 21.4, 87.847, 1.38, 75.05, 0.779}, {"MEX", "North America", "Mexico", 
  "2021-03-03", 2.104987*^6, 7793., 6297., 188044., 857., 747., 16326.239, 
  60.442, 48.839, 1458.466, 6.647, 5.794, 0.89, "", "", "", "", "", "", "", 
  "", 26332., 5.282943*^6, 40.974, 0.204, 22396., 0.174, 0.26, 3.8, 
  "people tested", 2.63358*^6, 2.043941*^6, 589639., 50145., 104685., 2.04, 
  1.59, 0.46, 812., 47.22, 1.28932753*^8, 66.444, 29.3, 6.857, 4.321, 
  17336.469, 2.5, 152.783, 13.06, 6.9, 21.4, 87.847, 1.38, 75.05, 0.779}, 
 {"MEX", "North America", "Mexico", "2021-03-04", 2.112508*^6, 7521., 
  6162.571, 188866., 822., 739.143, 16384.572, 58.333, 47.797, 1464.841, 
  6.375, 5.733, 0.89, "", "", "", "", "", "", "", "", 24832., 5.307775*^6, 
  41.167, 0.193, 22063., 0.171, 0.261, 3.8, "people tested", 2.676035*^6, "", 
  "", 42455., 83889., 2.08, "", "", 651., 47.22, 1.28932753*^8, 66.444, 29.3, 
  6.857, 4.321, 17336.469, 2.5, 152.783, 13.06, 6.9, 21.4, 87.847, 1.38, 
  75.05, 0.779}, {"MEX", "North America", "Mexico", "2021-03-05", 
  2.119305*^6, 6797., 6060.429, 189578., 712., 729.143, 16437.29, 52.717, 
  47.005, 1470.363, 5.522, 5.655, 0.89, "", "", "", "", "", "", "", "", 
  25728., 5.333503*^6, 41.367, 0.2, 21742., 0.169, 0.259, 3.9, 
  "people tested", 2.7319*^6, 2.128766*^6, 603134., 55865., 65838., 2.12, 
  1.65, 0.47, 511., 47.22, 1.28932753*^8, 66.444, 29.3, 6.857, 4.321, 
  17336.469, 2.5, 152.783, 13.06, 6.9, 21.4, 87.847, 1.38, 75.05, 0.779}, 
 {"MEX", "North America", "Mexico", "2021-03-06", 2.125866*^6, 6561., 
  5962.571, 190357., 779., 728.571, 16488.177, 50.887, 46.246, 1476.405, 
  6.042, 5.651, 0.89, "", "", "", "", "", "", "", "", 10928., 5.344431*^6, 
  41.451, 0.085, 21600., 0.168, 0.258, 3.9, "people tested", 2.765805*^6, 
  2.162358*^6, 603447., 33905., 54628., 2.15, 1.68, 0.47, 424., 47.22, 
  1.28932753*^8, 66.444, 29.3, 6.857, 4.321, 17336.469, 2.5, 152.783, 13.06, 
  6.9, 21.4, 87.847, 1.38, 75.05, 0.779}, {"MEX", "North America", "Mexico", 
  "2021-03-07", 2.1286*^6, 2734., 5951.714, 190604., 247., 698.429, 
  16509.381, 21.205, 46.161, 1478.321, 1.916, 5.417, 0.89, "", "", "", "", 
  "", "", "", "", 5119., 5.34955*^6, 41.491, 0.04, 21556., 0.167, 0.258, 3.9, 
  "people tested", 2.793106*^6, "", "", 27301., 48287., 2.17, "", "", 375., 
  47.22, 1.28932753*^8, 66.444, 29.3, 6.857, 4.321, 17336.469, 2.5, 152.783, 
  13.06, 6.9, 21.4, 87.847, 1.38, 75.05, 0.779}, 
 {"MEX", "North America", "Mexico", "2021-03-08", 2.130477*^6, 1877., 
  5885.143, 190923., 319., 681.571, 16523.939, 14.558, 45.645, 1480.795, 
  2.474, 5.286, 0.89, "", "", "", "", "", "", "", "", 26658., 5.376208*^6, 
  41.698, 0.207, 20998., 0.163, 0.254, 3.9, "people tested", 2.84963*^6, 
  2.245291*^6, 604339., 56524., 46110., 2.21, 1.74, 0.47, 358., 47.22, 
  1.28932753*^8, 66.444, 29.3, 6.857, 4.321, 17336.469, 2.5, 152.783, 13.06, 
  6.9, 21.4, 87.847, 1.38, 75.05, 0.779}, {"MEX", "North America", "Mexico", 
  "2021-03-09", 2.137884*^6, 7407., 5812.857, 191789., 866., 657.429, 
  16581.388, 57.449, 45.084, 1487.512, 6.717, 5.099, 0.89, "", "", "", "", 
  "", "", "", "", 24288., 5.400496*^6, 41.886, 0.188, 20555., 0.159, 0.253, 
  4., "people tested", 3.100868*^6, 2.495067*^6, 605801., 251238., 73919., 
  2.41, 1.94, 0.47, 573., 47.22, 1.28932753*^8, 66.444, 29.3, 6.857, 4.321, 
  17336.469, 2.5, 152.783, 13.06, 6.9, 21.4, 87.847, 1.38, 75.05, 0.779}, 
 {"MEX", "North America", "Mexico", "2021-03-10", 2.144486*^6, 6602., 
  5642.714, 192491., 702., 635.286, 16632.593, 51.205, 43.765, 1492.957, 
  5.445, 4.927, 0.89, "", "", "", "", "", "", "", "", 23706., 5.424202*^6, 
  42.07, 0.184, 20180., 0.157, 0.25, 4., "people tested", 3.488*^6, 2.882*^6, 
  606000., 387132., 122060., 2.71, 2.24, 0.47, 947., 47.22, 1.28932753*^8, 
  66.444, 29.3, 6.857, 4.321, 17336.469, 2.5, 152.783, 13.06, 6.9, 21.4, 
  87.847, 1.38, 75.05, 0.779}, {"MEX", "North America", "Mexico", 
  "2021-03-11", 2.150955*^6, 6469., 5492.429, 193152., 661., 612.286, 
  16682.766, 50.173, 42.599, 1498.083, 5.127, 4.749, 0.89, "", "", "", "", 
  "", "", "", "", 23156., 5.447358*^6, 42.25, 0.18, 19940., 0.155, 0.246, 
  4.1, "people tested", 3.8*^6, "", "", 312000., 160566., 2.95, "", "", 
  1245., 47.22, 1.28932753*^8, 66.444, 29.3, 6.857, 4.321, 17336.469, 2.5, 
  152.783, 13.06, 6.9, 21.4, 87.847, 1.38, 75.05, 0.779}, 
 {"MEX", "North America", "Mexico", "2021-03-12", 2.157771*^6, 6816., 
  5495.143, 193851., 699., 610.429, 16735.631, 52.865, 42.62, 1503.505, 
  5.421, 4.734, 0.89, "", "", "", "", "", "", "", "", 23423., 5.470781*^6, 
  42.431, 0.182, 19611., 0.152, 0.244, 4.1, "people tested", 4.005131*^6, 
  3.395671*^6, 609460., 205131., 181890., 3.11, 2.63, 0.47, 1411., 47.22, 
  1.28932753*^8, 66.444, 29.3, 6.857, 4.321, 17336.469, 2.5, 152.783, 13.06, 
  6.9, 21.4, 87.847, 1.38, 75.05, 0.779}, {"MEX", "North America", "Mexico", 
  "2021-03-13", 2.163875*^6, 6104., 5429.857, 194490., 639., 590.429, 
  16782.974, 47.343, 42.114, 1508.461, 4.956, 4.579, 0.89, "", "", "", "", 
  "", "", "", "", 10383., 5.481164*^6, 42.512, 0.081, 19533., 0.151, 0.242, 
  4.1, "people tested", 4.214294*^6, 3.60442*^6, 609874., 209163., 206927., 
  3.27, 2.8, 0.47, 1605., 47.22, 1.28932753*^8, 66.444, 29.3, 6.857, 4.321, 
  17336.469, 2.5, 152.783, 13.06, 6.9, 21.4, 87.847, 1.38, 75.05, 0.779}, 
 {"MEX", "North America", "Mexico", "2021-03-14", 2.16629*^6, 2415., 
  5384.286, 194710., 220., 586.571, 16801.704, 18.731, 41.76, 1510.167, 
  1.706, 4.549, 0.89, "", "", "", "", "", "", "", "", 4884., 5.486048*^6, 
  42.55, 0.038, 19500., 0.151, 0.239, 4.2, "people tested", 4.339926*^6, 
  3.730045*^6, 609881., 125632., 220974., 3.37, 2.89, 0.47, 1714., 47.22, 
  1.28932753*^8, 66.444, 29.3, 6.857, 4.321, 17336.469, 2.5, 152.783, 13.06, 
  6.9, 21.4, 87.847, 1.38, 75.05, 0.779}, {"MEX", "North America", "Mexico", 
  "2021-03-15", 2.167729*^6, 1439., 5321.714, 194944., 234., 574.429, 
  16812.865, 11.161, 41.275, 1511.982, 1.815, 4.455, 0.89, "", "", "", "", 
  "", "", "", "", 6960., 5.493008*^6, 42.604, 0.054, 16686., 0.129, 0.239, 
  4.2, "people tested", 4.404608*^6, 3.794719*^6, 609889., 64682., 222140., 
  3.42, 2.94, 0.47, 1723., 47.22, 1.28932753*^8, 66.444, 29.3, 6.857, 4.321, 
  17336.469, 2.5, 152.783, 13.06, 6.9, 21.4, 87.847, 1.38, 75.05, 0.779}, 
 {"MEX", "North America", "Mexico", "2021-03-16", 2.169007*^6, 1278., 
  4446.143, 195119., 175., 475.714, 16822.777, 9.912, 34.484, 1513.339, 
  1.357, 3.69, 0.89, "", "", "", "", "", "", "", "", 26318., 5.519326*^6, 
  42.808, 0.204, 16976., 0.132, 0.242, 4.1, "people tested", 4.530784*^6, "", 
  "", 126176., 204274., 3.51, "", "", 1584., 47.22, 1.28932753*^8, 66.444, 
  29.3, 6.857, 4.321, 17336.469, 2.5, 152.783, 13.06, 6.9, 21.4, 87.847, 
  1.38, 75.05, 0.779}, {"MEX", "North America", "Mexico", "2021-03-17", 
  2.175462*^6, 6455., 4425.143, 195908., 789., 488.143, 16872.842, 50.065, 
  34.321, 1519.459, 6.119, 3.786, 0.9, "", "", "", "", "", "", "", "", 
  23505., 5.542831*^6, 42.99, 0.182, 16947., 0.131, 0.24, 4.2, 
  "people tested", 4.737622*^6, 4.110741*^6, 626881., 206838., 178517., 3.67, 
  3.19, 0.49, 1385., 47.22, 1.28932753*^8, 66.444, 29.3, 6.857, 4.321, 
  17336.469, 2.5, 152.783, 13.06, 6.9, 21.4, 87.847, 1.38, 75.05, 0.779}, 
 {"MEX", "North America", "Mexico", "2021-03-18", 2.182188*^6, 6726., 
  4461.857, 196606., 698., 493.429, 16925.009, 52.167, 34.606, 1524.872, 
  5.414, 3.827, 0.91, "", "", "", "", "", "", "", "", 22657., 5.565488*^6, 
  43.166, 0.176, 16876., 0.131, 0.238, 4.2, "people tested", 4.947522*^6, 
  4.30072*^6, 646802., 209900., 163932., 3.84, 3.34, 0.5, 1271., 47.22, 
  1.28932753*^8, 66.444, 29.3, 6.857, 4.321, 17336.469, 2.5, 152.783, 13.06, 
  6.9, 21.4, 87.847, 1.38, 75.05, 0.779}, {"MEX", "North America", "Mexico", 
  "2021-03-19", 2.18791*^6, 5722., 4305.571, 197219., 613., 481.143, 
  16969.389, 44.38, 33.394, 1529.627, 4.754, 3.732, 0.91, "", "", "", "", "", 
  "", "", "", 22599., 5.588087*^6, 43.341, 0.175, 16758., 0.13, 0.237, 4.2, 
  "people tested", 5.186751*^6, "", "", 239229., 168803., 4.02, "", "", 
  1309., 47.22, 1.28932753*^8, 66.444, 29.3, 6.857, 4.321, 17336.469, 2.5, 
  152.783, 13.06, 6.9, 21.4, 87.847, 1.38, 75.05, 0.779}, 
 {"MEX", "North America", "Mexico", "2021-03-20", 2.193639*^6, 5729., 4252., 
  197827., 608., 476.714, 17013.823, 44.434, 32.978, 1534.342, 4.716, 3.697, 
  0.91, "", "", "", "", "", "", "", "", 9822., 5.597909*^6, 43.417, 0.076, 
  16678., 0.129, 0.236, 4.2, "people tested", 5.459014*^6, 4.763347*^6, 
  695667., 272263., 177817., 4.23, 3.69, 0.54, 1379., 47.22, 1.28932753*^8, 
  66.444, 29.3, 6.857, 4.321, 17336.469, 2.5, 152.783, 13.06, 6.9, 21.4, 
  87.847, 1.38, 75.05, 0.779}, {"MEX", "North America", "Mexico", 
  "2021-03-21", 2.195772*^6, 2133., 4211.714, 198036., 209., 475.143, 
  17030.366, 16.544, 32.666, 1535.963, 1.621, 3.685, 0.92, "", "", "", "", 
  "", "", "", "", 5230., 5.603139*^6, 43.458, 0.041, 16727., 0.13, 0.235, 
  4.3, "people tested", 5.612291*^6, 4.895523*^6, 716768., 153277., 181766., 
  4.35, 3.8, 0.56, 1410., 47.22, 1.28932753*^8, 66.444, 29.3, 6.857, 4.321, 
  17336.469, 2.5, 152.783, 13.06, 6.9, 21.4, 87.847, 1.38, 75.05, 0.779}, 
 {"MEX", "North America", "Mexico", "2021-03-22", 2.19716*^6, 1388., 
  4204.429, 198239., 203., 470.714, 17041.132, 10.765, 32.609, 1537.538, 
  1.574, 3.651, 0.92, "", "", "", "", "", "", "", "", 24814., 5.627953*^6, 
  43.65, 0.192, 19278., 0.15, 0.232, 4.3, "people tested", 5.781359*^6, 
  5.046896*^6, 734463., 169068., 196679., 4.48, 3.91, 0.57, 1525., 47.22, 
  1.28932753*^8, 66.444, 29.3, 6.857, 4.321, 17336.469, 2.5, 152.783, 13.06, 
  6.9, 21.4, 87.847, 1.38, 75.05, 0.779}, {"MEX", "North America", "Mexico", 
  "2021-03-23", 2.203041*^6, 5881., 4862., 199048., 809., 561.286, 17086.744, 
  45.613, 37.71, 1543.813, 6.275, 4.353, 0.92, "", "", "", "", "", "", "", 
  "", 23667., 5.65162*^6, 43.834, 0.184, 18899., 0.147, 0.224, 4.5, 
  "people tested", 5.926967*^6, "", "", 145608., 199455., 4.6, "", "", 1547., 
  47.22, 1.28932753*^8, 66.444, 29.3, 6.857, 4.321, 17336.469, 2.5, 152.783, 
  13.06, 6.9, 21.4, 87.847, 1.38, 75.05, 0.779}, 
 {"MEX", "North America", "Mexico", "2021-03-24", 2.208755*^6, 5714., 
  4756.143, 199627., 579., 531.286, 17131.062, 44.318, 36.889, 1548.303, 
  4.491, 4.121, 0.92, "", "", "", "", "", "", "", "", 22036., 5.673656*^6, 
  44.005, 0.171, 18689., 0.145, 0.222, 4.5, "people tested", 6.119298*^6, 
  5.351319*^6, 767979., 192331., 197382., 4.75, 4.15, 0.6, 1531., 47.22, 
  1.28932753*^8, 66.444, 29.3, 6.857, 4.321, 17336.469, 2.5, 152.783, 13.06, 
  6.9, 21.4, 87.847, 1.38, 75.05, 0.779}, {"MEX", "North America", "Mexico", 
  "2021-03-25", 2.214542*^6, 5787., 4622., 200211., 584., 515., 17175.946, 
  44.884, 35.848, 1552.833, 4.529, 3.994, 0.92, "", "", "", "", "", "", "", 
  "", 22323., 5.695979*^6, 44.178, 0.173, 18642., 0.145, 0.219, 4.6, 
  "people tested", 6.243886*^6, 5.460096*^6, 783790., 124588., 185195., 4.84, 
  4.23, 0.61, 1436., 47.22, 1.28932753*^8, 66.444, 29.3, 6.857, 4.321, 
  17336.469, 2.5, 152.783, 13.06, 6.9, 21.4, 87.847, 1.38, 75.05, 0.779}, 
 {"MEX", "North America", "Mexico", "2021-03-26", 2.219845*^6, 5303., 
  4562.143, 200862., 651., 520.429, 17217.076, 41.13, 35.384, 1557.882, 
  5.049, 4.036, 0.92, "", "", "", "", "", "", "", "", 20933., 5.716912*^6, 
  44.34, 0.162, 18404., 0.143, 0.217, 4.6, "people tested", 6.48717*^6, 
  5.675286*^6, 811884., 243284., 185774., 5.03, 4.4, 0.63, 1441., 47.22, 
  1.28932753*^8, 66.444, 29.3, 6.857, 4.321, 17336.469, 2.5, 152.783, 13.06, 
  6.9, 21.4, 87.847, 1.38, 75.05, 0.779}, {"MEX", "North America", "Mexico", 
  "2021-03-27", 2.224904*^6, 5059., 4466.429, 201429., 567., 514.571, 
  17256.313, 39.238, 34.642, 1562.28, 4.398, 3.991, 0.92, "", "", "", "", "", 
  "", "", "", 10138., 5.72705*^6, 44.419, 0.079, 18449., 0.143, 0.215, 4.7, 
  "people tested", 6.724789*^6, 5.901505*^6, 823284., 237619., 180825., 5.22, 
  4.58, 0.64, 1402., 47.22, 1.28932753*^8, 66.444, 29.3, 6.857, 4.321, 
  17336.469, 2.5, 152.783, 13.06, 6.9, 21.4, 87.847, 1.38, 75.05, 0.779}, 
 {"MEX", "North America", "Mexico", "2021-03-28", 2.22655*^6, 1646., 
  4396.857, 201623., 194., 512.429, 17269.08, 12.766, 34.102, 1563.784, 
  1.505, 3.974, 0.92, "", "", "", "", "", "", "", "", 5188., 5.732238*^6, 
  44.459, 0.04, 18443., 0.143, 0.213, 4.7, "people tested", 6.852596*^6, "", 
  "", 127807., 177186., 5.31, "", "", 1374., 47.22, 1.28932753*^8, 66.444, 
  29.3, 6.857, 4.321, 17336.469, 2.5, 152.783, 13.06, 6.9, 21.4, 87.847, 
  1.38, 75.05, 0.779}, {"MEX", "North America", "Mexico", "2021-03-29", 
  2.227843*^6, 1293., 4383.286, 201832., 209., 513.286, 17279.108, 10.028, 
  33.997, 1565.405, 1.621, 3.981, 0.92, "", "", "", "", "", "", "", "", 
  23343., 5.755581*^6, 44.64, 0.181, 18233., 0.141, 0.21, 4.8, 
  "people tested", 7.018449*^6, 6.16751*^6, 850939., 165853., 176727., 5.44, 
  4.78, 0.66, 1371., 47.22, 1.28932753*^8, 66.444, 29.3, 6.857, 4.321, 
  17336.469, 2.5, 152.783, 13.06, 6.9, 21.4, 87.847, 1.38, 75.05, 0.779}, 
 {"MEX", "North America", "Mexico", "2021-03-30", 2.23291*^6, 5067., 4267., 
  202633., 801., 512.143, 17318.408, 39.3, 33.095, 1571.618, 6.213, 3.972, 
  0.92, "", "", "", "", "", "", "", "", 22089., 5.77767*^6, 44.811, 0.171, 
  18007., 0.14, 0.207, 4.8, "people tested", 7.404912*^6, "", "", 386463., 
  211135., 5.74, "", "", 1638., 47.22, 1.28932753*^8, 66.444, 29.3, 6.857, 
  4.321, 17336.469, 2.5, 152.783, 13.06, 6.9, 21.4, 87.847, 1.38, 75.05, 
  0.779}, {"MEX", "North America", "Mexico", "2021-03-31", 2.238887*^6, 
  5977., 4304.571, 203210., 577., 511.857, 17364.765, 46.357, 33.386, 
  1576.093, 4.475, 3.97, 0.92, "", "", "", "", "", "", "", "", 20060., 
  5.79773*^6, 44.967, 0.156, 17725., 0.137, 0.205, 4.9, "people tested", 
  7.851053*^6, 6.905214*^6, 945839., 446141., 247394., 6.09, 5.36, 0.73, 
  1919., 47.22, 1.28932753*^8, 66.444, 29.3, 6.857, 4.321, 17336.469, 2.5, 
  152.783, 13.06, 6.9, 21.4, 87.847, 1.38, 75.05, 0.779}, 
 {"MEX", "North America", "Mexico", "2021-04-01", 2.244268*^6, 5381., 
  4246.571, 203664., 454., 493.286, 17406.5, 41.735, 32.936, 1579.614, 3.521, 
  3.826, 0.92, "", "", "", "", "", "", "", "", 8926., 5.806656*^6, 45.036, 
  0.069, 15811., 0.123, 0.208, 4.8, "people tested", "", "", "", "", 286266., 
  "", "", "", 2220., 47.22, 1.28932753*^8, 66.444, 29.3, 6.857, 4.321, 
  17336.469, 2.5, 152.783, 13.06, 6.9, 21.4, 87.847, 1.38, 75.05, 0.779}, 
 {"MEX", "North America", "Mexico", "2021-04-02", 2.247357*^6, 3089., 
  3930.286, 203854., 190., 427.429, 17430.458, 23.958, 30.483, 1581.088, 
  1.474, 3.315, 0.92, "", "", "", "", "", "", "", "", 6920., 5.813576*^6, 
  45.09, 0.054, 13809., 0.107, 0.214, 4.7, "people tested", 8.644446*^6, 
  7.586131*^6, 1.058315*^6, "", 308182., 6.7, 5.88, 0.82, 2390., 47.22, 
  1.28932753*^8, 66.444, 29.3, 6.857, 4.321, 17336.469, 2.5, 152.783, 13.06, 
  6.9, 21.4, 87.847, 1.38, 75.05, 0.779}, {"MEX", "North America", "Mexico", 
  "2021-04-03", 2.249195*^6, 1838., 3470.143, 204011., 157., 368.857, 
  17444.714, 14.255, 26.914, 1582.305, 1.218, 2.861, 0.92, "", "", "", "", 
  "", "", "", "", 5279., 5.818855*^6, 45.131, 0.041, 13115., 0.102, 0.218, 
  4.6, "people tested", 8.98719*^6, 7.90366*^6, 1.08353*^6, 342744., 323200., 
  6.97, 6.13, 0.84, 2507., 47.22, 1.28932753*^8, 66.444, 29.3, 6.857, 4.321, 
  17336.469, 2.5, 152.783, 13.06, 6.9, 21.4, 87.847, 1.38, 75.05, 0.779}, 
 {"MEX", "North America", "Mexico", "2021-04-04", 2.250458*^6, 1263., 
  3415.429, 204147., 136., 360.571, 17454.51, 9.796, 26.49, 1583.36, 1.055, 
  2.797, 0.93, "", "", "", "", "", "", "", "", 4945., 5.8238*^6, 45.169, 
  0.038, 13080., 0.101, 0.22, 4.5, "people tested", 9.036*^6, 7.924236*^6, 
  1.111764*^6, 48810., 311915., 7.01, 6.15, 0.86, 2419., 47.22, 
  1.28932753*^8, 66.444, 29.3, 6.857, 4.321, 17336.469, 2.5, 152.783, 13.06, 
  6.9, 21.4, 87.847, 1.38, 75.05, 0.779}, {"MEX", "North America", "Mexico", 
  "2021-04-05", 2.251705*^6, 1247., 3408.857, 204399., 252., 366.714, 
  17464.182, 9.672, 26.439, 1585.315, 1.955, 2.844, 0.94, "", "", "", "", "", 
  "", "", "", 24016., 5.847816*^6, 45.356, 0.186, 13176., 0.102, 0.221, 4.5, 
  "people tested", 9.287405*^6, 8.11323*^6, 1.174175*^6, 251405., 324137., 
  7.2, 6.29, 0.91, 2514., 47.22, 1.28932753*^8, 66.444, 29.3, 6.857, 4.321, 
  17336.469, 2.5, 152.783, 13.06, 6.9, 21.4, 87.847, 1.38, 75.05, 0.779}, 
 {"MEX", "North America", "Mexico", "2021-04-06", 2.256509*^6, 4804., 
  3371.286, 204985., 586., 336., 17501.441, 37.26, 26.148, 1589.86, 4.545, 
  2.606, 0.95, "", "", "", "", "", "", "", "", 22123., 5.869939*^6, 45.527, 
  0.172, 13181., 0.102, 0.224, 4.5, "people tested", 9.675517*^6, 
  8.372272*^6, 1.303245*^6, 388112., 324372., 7.5, 6.49, 1.01, 2516., 47.22, 
  1.28932753*^8, 66.444, 29.3, 6.857, 4.321, 17336.469, 2.5, 152.783, 13.06, 
  6.9, 21.4, 87.847, 1.38, 75.05, 0.779}, {"MEX", "North America", "Mexico", 
  "2021-04-07", 2.261879*^6, 5370., 3284.571, 205598., 613., 341.143, 
  17543.091, 41.65, 25.475, 1594.614, 4.754, 2.646, 0.96, "", "", "", "", "", 
  "", "", "", 21967., 5.891906*^6, 45.698, 0.17, 13454., 0.104, 0.223, 4.5, 
  "people tested", 1.008942*^7, 8.617038*^6, 1.472382*^6, 413903., 319767., 
  7.83, 6.68, 1.14, 2480., 47.22, 1.28932753*^8, 66.444, 29.3, 6.857, 4.321, 
  17336.469, 2.5, 152.783, 13.06, 6.9, 21.4, 87.847, 1.38, 75.05, 0.779}, 
 {"MEX", "North America", "Mexico", "2021-04-08", 2.267019*^6, 5140., 
  3250.143, 206146., 548., 354.571, 17582.957, 39.866, 25.208, 1598.864, 
  4.25, 2.75, 0.96, "", "", "", "", "", "", "", "", 22469., 5.914375*^6, 
  45.872, 0.174, 15388., 0.119, 0.215, 4.7, "people tested", 1.0642873*^7, 
  9.232815*^6, 1.664658*^6, 553453., 342160., 8.25, 7.16, 1.29, 2654., 47.22, 
  1.28932753*^8, 66.444, 29.3, 6.857, 4.321, 17336.469, 2.5, 152.783, 13.06, 
  6.9, 21.4, 87.847, 1.38, 75.05, 0.779}, {"MEX", "North America", "Mexico", 
  "2021-04-09", 2.272064*^6, 5045., 3529.571, 207020., 874., 452.286, 
  17622.086, 39.129, 27.375, 1605.643, 6.779, 3.508, 0.97, "", "", "", "", 
  "", "", "", "", 21702., 5.936077*^6, 46.04, 0.168, 17500., 0.136, 0.207, 
  4.8, "people tested", 1.0984869*^7, 9.426179*^6, 1.855048*^6, 341996., 
  334346., 8.52, 7.31, 1.44, 2593., 47.22, 1.28932753*^8, 66.444, 29.3, 
  6.857, 4.321, 17336.469, 2.5, 152.783, 13.06, 6.9, 21.4, 87.847, 1.38, 
  75.05, 0.779}, {"MEX", "North America", "Mexico", "2021-04-10", 2.27842*^6, 
  6356., 4175., 209212., 2192., 743., 17671.383, 49.297, 32.381, 1622.644, 
  17.001, 5.763, 0.97, "", "", "", "", "", "", "", "", 10789., 5.946866*^6, 
  46.124, 0.084, 18287., 0.142, 0.203, 4.9, "people tested", 1.1204183*^7, 
  9.552933*^6, 1.976517*^6, 219314., 316713., 8.69, 7.41, 1.53, 2456., 47.22, 
  1.28932753*^8, 66.444, 29.3, 6.857, 4.321, 17336.469, 2.5, 152.783, 13.06, 
  6.9, 21.4, 87.847, 1.38, 75.05, 0.779}, {"MEX", "North America", "Mexico", 
  "2021-04-11", 2.280213*^6, 1793., 4250.714, 209338., 126., 741.571, 
  17685.289, 13.906, 32.968, 1623.622, 0.977, 5.752, 0.96, "", "", "", "", 
  "", "", "", "", 5209., 5.952075*^6, 46.164, 0.04, 18325., 0.142, 0.201, 5., 
  "people tested", 1.1395137*^7, 9.673708*^6, 2.069821*^6, 190954., 337020., 
  8.84, 7.5, 1.61, 2614., 47.22, 1.28932753*^8, 66.444, 29.3, 6.857, 4.321, 
  17336.469, 2.5, 152.783, 13.06, 6.9, 21.4, 87.847, 1.38, 75.05, 0.779}, 
 {"MEX", "North America", "Mexico", "2021-04-12", 2.28184*^6, 1627., 4305., 
  209702., 364., 757.571, 17697.908, 12.619, 33.389, 1626.445, 2.823, 5.876, 
  0.96, "", "", "", "", "", "", "", "", 25286., 5.977361*^6, 46.36, 0.196, 
  18506., 0.144, 0.195, 5.1, "people tested", 1.1703164*^7, 9.871026*^6, 
  2.223846*^6, 308027., 345108., 9.08, 7.66, 1.72, 2677., 44.44, 
  1.28932753*^8, 66.444, 29.3, 6.857, 4.321, 17336.469, 2.5, 152.783, 13.06, 
  6.9, 21.4, 87.847, 1.38, 75.05, 0.779}, {"MEX", "North America", "Mexico", 
  "2021-04-13", 2.286352*^6, 4512., 4263.286, 210282., 580., 756.714, 
  17732.903, 34.995, 33.066, 1630.943, 4.498, 5.869, 0.95, "", "", "", "", 
  "", "", "", "", 23080., 6.000441*^6, 46.539, 0.179, 18643., 0.145, 0.19, 
  5.3, "people tested", 1.2407625*^7, 1.0310521*^7, 2.632006*^6, 704461., 
  390301., 9.62, 8., 2.04, 3027., 44.44, 1.28932753*^8, 66.444, 29.3, 6.857, 
  4.321, 17336.469, 2.5, 152.783, 13.06, 6.9, 21.4, 87.847, 1.38, 75.05, 
  0.779}, {"MEX", "North America", "Mexico", "2021-04-14", 2.291246*^6, 
  4894., 4195.286, 210812., 530., 744.857, 17770.861, 37.958, 32.539, 
  1635.054, 4.111, 5.777, 0.95, "", "", "", "", "", "", "", "", 21639., 
  6.02208*^6, 46.707, 0.168, 18596., 0.144, 0.186, 5.4, "people tested", 
  1.2912963*^7, 1.0581915*^7, 2.954683*^6, 505338., 403363., 10.02, 8.21, 
  2.29, 3128., 44.44, 1.28932753*^8, 66.444, 29.3, 6.857, 4.321, 17336.469, 
  2.5, 152.783, 13.06, 6.9, 21.4, 87.847, 1.38, 75.05, 0.779}, 
 {"MEX", "North America", "Mexico", "2021-04-15", 2.295435*^6, 4189., 
  4059.429, 211213., 401., 723.857, 17803.351, 32.49, 31.485, 1638.164, 3.11, 
  5.614, 0.95, "", "", "", "", "", "", "", "", 21002., 6.043082*^6, 46.87, 
  0.163, 18387., 0.143, 0.184, 5.4, "people tested", 1.3421708*^7, 
  1.0837356*^7, 3.286908*^6, 508745., 396976., 10.41, 8.41, 2.55, 3079., 
  44.44, 1.28932753*^8, 66.444, 29.3, 6.857, 4.321, 17336.469, 2.5, 152.783, 
  13.06, 6.9, 21.4, 87.847, 1.38, 75.05, 0.779}, 
 {"MEX", "North America", "Mexico", "2021-04-16", 2.299939*^6, 4504., 
  3982.143, 211693., 480., 667.571, 17838.283, 34.933, 30.885, 1641.887, 
  3.723, 5.178, 0.94, "", "", "", "", "", "", "", "", 19953., 6.063035*^6, 
  47.025, 0.155, 18137., 0.141, 0.181, 5.5, "people tested", 1.3978181*^7, 
  1.1067294*^7, 3.681064*^6, 556473., 427616., 10.84, 8.58, 2.86, 3317., 
  44.44, 1.28932753*^8, 66.444, 29.3, 6.857, 4.321, 17336.469, 2.5, 152.783, 
  13.06, 6.9, 21.4, 87.847, 1.38, 75.05, 0.779}, 
 {"MEX", "North America", "Mexico", "2021-04-17", 2.304096*^6, 4157., 3668., 
  212228., 535., 430.857, 17870.525, 32.242, 28.449, 1646.036, 4.149, 3.342, 
  0.94, "", "", "", "", "", "", "", "", 8638., 6.071673*^6, 47.092, 0.067, 
  17830., 0.138, 0.18, 5.6, "people tested", 1.424083*^7, 1.119697*^7, 
  3.844491*^6, 262649., 433807., 11.05, 8.68, 2.98, 3365., 44.44, 
  1.28932753*^8, 66.444, 29.3, 6.857, 4.321, 17336.469, 2.5, 152.783, 13.06, 
  6.9, 21.4, 87.847, 1.38, 75.05, 0.779}, {"MEX", "North America", "Mexico", 
  "2021-04-18", 2.305602*^6, 1506., 3627., 212339., 111., 428.714, 17882.206, 
  11.681, 28.131, 1646.897, 0.861, 3.325, 0.94, "", "", "", "", "", "", "", 
  "", 4558., 6.076231*^6, 47.127, 0.035, 17737., 0.138, 0.18, 5.6, 
  "people tested", 1.4368074*^7, 1.1253761*^7, 3.927307*^6, 127244., 424705., 
  11.14, 8.73, 3.05, 3294., 44.44, 1.28932753*^8, 66.444, 29.3, 6.857, 4.321, 
  17336.469, 2.5, 152.783, 13.06, 6.9, 21.4, 87.847, 1.38, 75.05, 0.779}, 
 {"MEX", "North America", "Mexico", "2021-04-19", 2.30691*^6, 1308., 
  3581.429, 212466., 127., 394.857, 17892.35, 10.145, 27.777, 1647.882, 
  0.985, 3.063, 0.93, "", "", "", "", "", "", "", "", 22806., 6.099037*^6, 
  47.304, 0.177, 17382., 0.135, 0.178, 5.6, "people tested", 1.4571509*^7, 
  1.1288822*^7, 4.111121*^6, 203435., 409764., 11.3, 8.76, 3.19, 3178., 
  44.44, 1.28932753*^8, 66.444, 29.3, 6.857, 4.321, 17336.469, 2.5, 152.783, 
  13.06, 6.9, 21.4, 87.847, 1.38, 75.05, 0.779}, 
 {"MEX", "North America", "Mexico", "2021-04-20", 2.311172*^6, 4262., 
  3545.714, 213048., 582., 395.143, 17925.406, 33.056, 27.5, 1652.396, 4.514, 
  3.065, 0.93, "", "", "", "", "", "", "", "", 21148., 6.120185*^6, 47.468, 
  0.164, 17106., 0.133, 0.176, 5.7, "people tested", 1.500361*^7, 
  1.1449064*^7, 4.512826*^6, 432101., 370855., 11.64, 8.88, 3.5, 2876., 
  44.44, 1.28932753*^8, 66.444, 29.3, 6.857, 4.321, 17336.469, 2.5, 152.783, 
  13.06, 6.9, 21.4, 87.847, 1.38, 75.05, 0.779}, 
 {"MEX", "North America", "Mexico", "2021-04-21", 2.315811*^6, 4639., 
  3509.286, 213597., 549., 397.857, 17961.386, 35.98, 27.218, 1656.654, 
  4.258, 3.086, 0.93, "", "", "", "", "", "", "", "", 20985., 6.14117*^6, 
  47.631, 0.163, 17013., 0.132, 0.175, 5.7, "people tested", 1.5477517*^7, 
  1.1622868*^7, 4.97867*^6, 473907., 366365., 12., 9.01, 3.86, 2842., 44.44, 
  1.28932753*^8, 66.444, 29.3, 6.857, 4.321, 17336.469, 2.5, 152.783, 13.06, 
  6.9, 21.4, 87.847, 1.38, 75.05, 0.779}, {"MEX", "North America", "Mexico", 
  "2021-04-22", 2.319519*^6, 3708., 3440.571, 214095., 498., 411.714, 
  17990.146, 28.759, 26.685, 1660.517, 3.862, 3.193, 0.93, "", "", "", "", 
  "", "", "", "", 19862., 6.161032*^6, 47.785, 0.154, 16850., 0.131, 0.172, 
  5.8, "people tested", 1.5874809*^7, 1.1807897*^7, 5.347232*^6, 397292., 
  350443., 12.31, 9.16, 4.15, 2718., 44.44, 1.28932753*^8, 66.444, 29.3, 
  6.857, 4.321, 17336.469, 2.5, 152.783, 13.06, 6.9, 21.4, 87.847, 1.38, 
  75.05, 0.779}, {"MEX", "North America", "Mexico", "2021-04-23", 2.32343*^6, 
  3911., 3355.857, 214504., 409., 401.571, 18020.479, 30.334, 26.028, 
  1663.689, 3.172, 3.115, 0.92, "", "", "", "", "", "", "", "", 19308., 
  6.18034*^6, 47.935, 0.15, 16758., 0.13, 0.172, 5.8, "people tested", 
  1.6214484*^7, 1.1961104*^7, 5.646105*^6, 339675., 319472., 12.58, 9.28, 
  4.38, 2478., 44.44, 1.28932753*^8, 66.444, 29.3, 6.857, 4.321, 17336.469, 
  2.5, 152.783, 13.06, 6.9, 21.4, 87.847, 1.38, 75.05, 0.779}, 
 {"MEX", "North America", "Mexico", "2021-04-24", 2.326738*^6, 3308., 
  3234.571, 214853., 349., 375., 18046.136, 25.657, 25.087, 1666.396, 2.707, 
  2.908, 0.92, "", "", "", "", "", "", "", "", 9038., 6.189378*^6, 48.005, 
  0.07, 16815., 0.13, 0.172, 5.8, "people tested", 1.6410034*^7, 
  1.2038498*^7, 5.830079*^6, 195550., 309886., 12.73, 9.34, 4.52, 2403., 
  44.44, 1.28932753*^8, 66.444, 29.3, 6.857, 4.321, 17336.469, 2.5, 152.783, 
  13.06, 6.9, 21.4, 87.847, 1.38, 75.05, 0.779}, 
 {"MEX", "North America", "Mexico", "2021-04-25", 2.328391*^6, 1653., 
  3255.571, 214947., 94., 372.571, 18058.957, 12.821, 25.25, 1667.125, 0.729, 
  2.89, 0.92, "", "", "", "", "", "", "", "", 4372., 6.19375*^6, 48.039, 
  0.034, 16788., 0.13, 0.171, 5.8, "people tested", 1.6501739*^7, 
  1.2054021*^7, 5.917676*^6, 91705., 304809., 12.8, 9.35, 4.59, 2364., 44.44, 
  1.28932753*^8, 66.444, 29.3, 6.857, 4.321, 17336.469, 2.5, 152.783, 13.06, 
  6.9, 21.4, 87.847, 1.38, 75.05, 0.779}, {"MEX", "North America", "Mexico", 
  "2021-04-26", 2.329534*^6, 1143., 3232., 215113., 166., 378.143, 18067.822, 
  8.865, 25.067, 1668.412, 1.287, 2.933, 0.92, "", "", "", "", "", "", "", 
  "", 21538., 6.215288*^6, 48.206, 0.167, 16607., 0.129, 0.17, 5.9, 
  "people tested", 1.6687189*^7, 1.2096308*^7, 6.096954*^6, 185450., 302240., 
  12.94, 9.38, 4.73, 2344., 44.44, 1.28932753*^8, 66.444, 29.3, 6.857, 4.321, 
  17336.469, 2.5, 152.783, 13.06, 6.9, 21.4, 87.847, 1.38, 75.05, 0.779}, 
 {"MEX", "North America", "Mexico", "2021-04-27", 2.333126*^6, 3592., 
  3136.286, 215547., 434., 357., 18095.681, 27.859, 24.325, 1671.778, 3.366, 
  2.769, 0.92, "", "", "", "", "", "", "", "", 19435., 6.234723*^6, 48.356, 
  0.151, 16363., 0.127, 0.171, 5.8, "people tested", "", "", "", "", 288426., 
  "", "", "", 2237., 44.44, 1.28932753*^8, 66.444, 29.3, 6.857, 4.321, 
  17336.469, 2.5, 152.783, 13.06, 6.9, 21.4, 87.847, 1.38, 75.05, 0.779}, 
 {"MEX", "North America", "Mexico", "2021-04-28", 2.336944*^6, 3818., 3019., 
  215918., 371., 331.571, 18125.294, 29.612, 23.415, 1674.656, 2.877, 2.572, 
  0.92, "", "", "", "", "", "", "", "", 18895., 6.253618*^6, 48.503, 0.147, 
  16064., 0.125, 0.17, 5.9, "people tested", 1.7357993*^7, 1.2235767*^7, 
  6.752282*^6, "", 268639., 13.46, 9.49, 5.24, 2084., 44.44, 1.28932753*^8, 
  66.444, 29.3, 6.857, 4.321, 17336.469, 2.5, 152.783, 13.06, 6.9, 21.4, 
  87.847, 1.38, 75.05, 0.779}, {"MEX", "North America", "Mexico", 
  "2021-04-29", 2.340934*^6, 3990., 3059.286, 216447., 529., 336., 18156.24, 
  30.946, 23.728, 1678.759, 4.103, 2.606, 0.92, "", "", "", "", "", "", "", 
  "", 16935., 6.270553*^6, 48.634, 0.131, 15646., 0.121, 0.172, 5.8, 
  "people tested", 1.7718806*^7, 1.2354467*^7, 7.100269*^6, 360813., 263428., 
  13.74, 9.58, 5.51, 2043., 44.44, 1.28932753*^8, 66.444, 29.3, 6.857, 4.321, 
  17336.469, 2.5, 152.783, 13.06, 6.9, 21.4, 87.847, 1.38, 75.05, 0.779}, 
 {"MEX", "North America", "Mexico", "2021-04-30", 2.344755*^6, 3821., 
  3046.429, 216907., 460., 343.286, 18185.876, 29.636, 23.628, 1682.327, 
  3.568, 2.663, 0.92, "", "", "", "", "", "", "", "", 15706., 6.286259*^6, 
  48.756, 0.122, 15131., 0.117, 0.174, 5.7, "people tested", 1.8080005*^7, 
  1.2477933*^7, 7.440439*^6, 361199., 266503., 14.02, 9.68, 5.77, 2067., 
  44.44, 1.28932753*^8, 66.444, 29.3, 6.857, 4.321, 17336.469, 2.5, 152.783, 
  13.06, 6.9, 21.4, 87.847, 1.38, 75.05, 0.779}, 
 {"MEX", "North America", "Mexico", "2021-05-01", 2.34778*^6, 3025., 3006., 
  217168., 261., 330.714, 18209.337, 23.462, 23.314, 1684.351, 2.024, 2.565, 
  0.91, "", "", "", "", "", "", "", "", 4263., 6.290522*^6, 48.789, 0.033, 
  14449., 0.112, 0.175, 5.7, "people tested", 1.8326726*^7, 1.2572997*^7, 
  7.65015*^6, 246721., 273813., 14.21, 9.75, 5.93, 2124., 44.44, 
  1.28932753*^8, 66.444, 29.3, 6.857, 4.321, 17336.469, 2.5, 152.783, 13.06, 
  6.9, 21.4, 87.847, 1.38, 75.05, 0.779}, {"MEX", "North America", "Mexico", 
  "2021-05-02", 2.348873*^6, 1093., 2926., 217233., 65., 326.571, 18217.815, 
  8.477, 22.694, 1684.855, 0.504, 2.533, 0.91, "", "", "", "", "", "", "", 
  "", 3917., 6.294439*^6, 48.82, 0.03, 14384., 0.112, 0.175, 5.7, 
  "people tested", 1.8471669*^7, 1.262586*^7, 7.792707*^6, 144943., 281419., 
  14.33, 9.79, 6.04, 2183., 44.44, 1.28932753*^8, 66.444, 29.3, 6.857, 4.321, 
  17336.469, 2.5, 152.783, 13.06, 6.9, 21.4, 87.847, 1.38, 75.05, 0.779}, 
 {"MEX", "North America", "Mexico", "2021-05-03", 2.3499*^6, 1027., 2909.429, 
  217345., 112., 318.857, 18225.78, 7.965, 22.565, 1685.724, 0.869, 2.473, 
  0.91, "", "", "", "", "", "", "", "", 18790., 6.313229*^6, 48.965, 0.146, 
  13992., 0.109, 0.175, 5.7, "people tested", 1.8827623*^7, 1.2740897*^7, "", 
  355954., 305776., 14.6, 9.88, "", 2372., 44.44, 1.28932753*^8, 66.444, 
  29.3, 6.857, 4.321, 17336.469, 2.5, 152.783, 13.06, 6.9, 21.4, 87.847, 
  1.38, 75.05, 0.779}, {"MEX", "North America", "Mexico", "2021-05-04", 
  2.352964*^6, 3064., 2834., 217740., 395., 313.286, 18249.544, 23.764, 
  21.98, 1688.787, 3.064, 2.43, 0.91, "", "", "", "", "", "", "", "", 17860., 
  6.331089*^6, 49.104, 0.139, 13767., 0.107, 0.172, 5.8, "people tested", 
  1.9340234*^7, 1.2984236*^7, 8.418291*^6, 512611., 331092., 15., 10.07, 
  6.53, 2568., 44.44, 1.28932753*^8, 66.444, 29.3, 6.857, 4.321, 17336.469, 
  2.5, 152.783, 13.06, 6.9, 21.4, 87.847, 1.38, 75.05, 0.779}, 
 {"MEX", "North America", "Mexico", "2021-05-05", 2.355985*^6, 3021., 
  2720.143, 218007., 267., 298.429, 18272.975, 23.431, 21.097, 1690.858, 
  2.071, 2.315, 0.91, "", "", "", "", "", "", "", "", 15568., 6.346657*^6, 
  49.225, 0.121, 13291., 0.103, 0.172, 5.8, "people tested", 1.9951121*^7, 
  1.3328238*^7, 8.790655*^6, 610887., 370447., 15.47, 10.34, 6.82, 2873., 
  44.44, 1.28932753*^8, 66.444, 29.3, 6.857, 4.321, 17336.469, 2.5, 152.783, 
  13.06, 6.9, 21.4, 87.847, 1.38, 75.05, 0.779}, 
 {"MEX", "North America", "Mexico", "2021-05-06", 2.358831*^6, 2846., 
  2556.714, 218173., 166., 246.571, 18295.049, 22.074, 19.83, 1692.146, 
  1.287, 1.912, 0.91, "", "", "", "", "", "", "", "", 17344., 6.364001*^6, 
  49.359, 0.135, 13350., 0.104, 0.169, 5.9, "people tested", 2.054083*^7, 
  1.3715159*^7, 9.092249*^6, 589709., 403146., 15.93, 10.64, 7.05, 3127., 
  44.44, 1.28932753*^8, 66.444, 29.3, 6.857, 4.321, 17336.469, 2.5, 152.783, 
  13.06, 6.9, 21.4, 87.847, 1.38, 75.05, 0.779}, 
 {"MEX", "North America", "Mexico", "2021-05-07", 2.361874*^6, 3043., 
  2445.571, 218657., 484., 250., 18318.65, 23.601, 18.968, 1695.9, 3.754, 
  1.939, 0.91, "", "", "", "", "", "", "", "", 15939., 6.37994*^6, 49.483, 
  0.124, 13383., 0.104, 0.167, 6., "people tested", 2.1008618*^7, 
  1.4021482*^7, 9.325576*^6, 467788., 418373., 16.29, 10.88, 7.23, 3245., 
  44.44, 1.28932753*^8, 66.444, 29.3, 6.857, 4.321, 17336.469, 2.5, 152.783, 
  13.06, 6.9, 21.4, 87.847, 1.38, 75.05, 0.779}, 
 {"MEX", "North America", "Mexico", "2021-05-08", 2.364617*^6, 2743., 
  2405.286, 218928., 271., 251.429, 18339.925, 21.275, 18.655, 1698.001, 
  2.102, 1.95, 0.92, "", "", "", "", "", "", "", "", 7219., 6.387159*^6, 
  49.539, 0.056, 13805., 0.107, 0.164, 6.1, "people tested", 2.1228359*^7, 
  1.4148207*^7, 9.440251*^6, 219741., 414519., 16.46, 10.97, 7.32, 3215., 
  44.44, 1.28932753*^8, 66.444, 29.3, 6.857, 4.321, 17336.469, 2.5, 152.783, 
  13.06, 6.9, 21.4, 87.847, 1.38, 75.05, 0.779}, 
 {"MEX", "North America", "Mexico", "2021-05-09", 2.365792*^6, 1175., 2417., 
  218985., 57., 250.286, 18349.038, 9.113, 18.746, 1698.444, 0.442, 1.941, 
  0.92, "", "", "", "", "", "", "", "", 3684., 6.390843*^6, 49.567, 0.029, 
  13772., 0.107, 0.163, 6.1, "people tested", 2.1300414*^7, 1.4176406*^7, 
  9.486795*^6, 72055., 404106., 16.52, 11., 7.36, 3134., 44.44, 
  1.28932753*^8, 66.444, 29.3, 6.857, 4.321, 17336.469, 2.5, 152.783, 13.06, 
  6.9, 21.4, 87.847, 1.38, 75.05, 0.779}, {"MEX", "North America", "Mexico", 
  "2021-05-10", 2.366496*^6, 704., 2370.857, 219089., 104., 249.143, 
  18354.498, 5.46, 18.388, 1699.25, 0.807, 1.932, 0.93, "", "", "", "", "", 
  "", "", "", 8764., 6.399607*^6, 49.635, 0.068, 12340., 0.096, 0.163, 6.1, 
  "people tested", "", "", "", "", 373889., "", "", "", 2900., 44.44, 
  1.28932753*^8, 66.444, 29.3, 6.857, 4.321, 17336.469, 2.5, 152.783, 13.06, 
  6.9, 21.4, 87.847, 1.38, 75.05, 0.779}, {"MEX", "North America", "Mexico", 
  "2021-05-11", 2.368393*^6, 1897., 2204.143, 219323., 234., 226.143, 
  18369.211, 14.713, 17.095, 1701.065, 1.815, 1.754, 0.93, "", "", "", "", 
  "", "", "", "", 18037., 6.417644*^6, 49.775, 0.14, 12365., 0.096, 0.165, 
  6.1, "people tested", 2.1589272*^7, 1.436846*^7, 9.5*^6, "", 321291., 
  16.74, 11.14, 7.37, 2492., 44.44, 1.28932753*^8, 66.444, 29.3, 6.857, 
  4.321, 17336.469, 2.5, 152.783, 13.06, 6.9, 21.4, 87.847, 1.38, 75.05, 
  0.779}, {"MEX", "North America", "Mexico", "2021-05-12", 2.371483*^6, 
  3090., 2214., 219590., 267., 226.143, 18393.177, 23.966, 17.172, 1703.136, 
  2.071, 1.754, 0.94, "", "", "", "", "", "", "", "", 16019., 6.433663*^6, 
  49.899, 0.124, 12429., 0.096, 0.164, 6.1, "people tested", 2.1986456*^7, 
  1.4673682*^7, 9.861173*^6, 397184., 290762., 17.05, 11.38, 7.65, 2255., 
  44.44, 1.28932753*^8, 66.444, 29.3, 6.857, 4.321, 17336.469, 2.5, 152.783, 
  13.06, 6.9, 21.4, 87.847, 1.38, 75.05, 0.779}, 
 {"MEX", "North America", "Mexico", "2021-05-13", 2.375115*^6, 3632., 
  2326.286, 219901., 311., 246.857, 18421.347, 28.17, 18.043, 1705.548, 
  2.412, 1.915, 0.95, "", "", "", "", "", "", "", "", 14431., 6.448094*^6, 
  50.011, 0.112, 12013., 0.093, 0.165, 6.1, "people tested", 2.2413285*^7, 
  1.4996844*^7, 1.0108593*^7, 426829., 267494., 17.38, 11.63, 7.84, 2075., 
  44.44, 1.28932753*^8, 66.444, 29.3, 6.857, 4.321, 17336.469, 2.5, 152.783, 
  13.06, 6.9, 21.4, 87.847, 1.38, 75.05, 0.779}, 
 {"MEX", "North America", "Mexico", "2021-05-14", 2.377995*^6, 2880., 2303., 
  220159., 258., 214.571, 18443.684, 22.337, 17.862, 1707.549, 2.001, 1.664, 
  0.95, "", "", "", "", "", "", "", "", 14319., 6.462413*^6, 50.122, 0.111, 
  11782., 0.091, 0.168, 6., "people tested", "", "", "", "", 236628., "", "", 
  "", 1835., 44.44, 1.28932753*^8, 66.444, 29.3, 6.857, 4.321, 17336.469, 
  2.5, 152.783, 13.06, 6.9, 21.4, 87.847, 1.38, 75.05, 0.779}, 
 {"MEX", "North America", "Mexico", "2021-05-15", 2.38069*^6, 2695., 
  2296.143, 220384., 225., 208., 18464.587, 20.902, 17.809, 1709.294, 1.745, 
  1.613, 0.96, "", "", "", "", "", "", "", "", 6481., 6.468894*^6, 50.173, 
  0.05, 11676., 0.091, 0.169, 5.9, "people tested", "", "", "", "", 241197., 
  "", "", "", 1871., 44.44, 1.28932753*^8, 66.444, 29.3, 6.857, 4.321, 
  17336.469, 2.5, 152.783, 13.06, 6.9, 21.4, 87.847, 1.38, 75.05, 0.779}, 
 {"MEX", "North America", "Mexico", "2021-05-16", 2.381923*^6, 1233., 
  2304.429, 220437., 53., 207.429, 18474.15, 9.563, 17.873, 1709.705, 0.411, 
  1.609, 0.96, "", "", "", "", "", "", "", "", 3582., 6.472476*^6, 50.2, 
  0.028, 11662., 0.09, 0.169, 5.9, "people tested", 2.3168462*^7, 
  1.5454195*^7, 1.0604476*^7, "", 266864., 17.97, 11.99, 8.22, 2070., 44.44, 
  1.28932753*^8, 66.444, 29.3, 6.857, 4.321, 17336.469, 2.5, 152.783, 13.06, 
  6.9, 21.4, 87.847, 1.38, 75.05, 0.779}, {"MEX", "North America", "Mexico", 
  "2021-05-17", 2.382745*^6, 822., 2321.286, 220493., 56., 200.571, 
  18480.525, 6.375, 18.004, 1710.14, 0.434, 1.556, 0.96, "", "", "", "", "", 
  "", "", "", 15839., 6.488315*^6, 50.323, 0.123, 12673., 0.098, 0.166, 6., 
  "people tested", 2.3301884*^7, 1.5544106*^7, 1.06525*^7, 133422., 265292., 
  18.07, 12.06, 8.26, 2058., 44.44, 1.28932753*^8, 66.444, 29.3, 6.857, 
  4.321, 17336.469, 2.5, 152.783, 13.06, 6.9, 21.4, 87.847, 1.38, 75.05, 
  0.779}, {"MEX", "North America", "Mexico", "2021-05-18", 2.385512*^6, 
  2767., 2445.571, 220746., 253., 203.286, 18501.986, 21.461, 18.968, 
  1712.102, 1.962, 1.577, 0.96, "", "", "", "", "", "", "", "", 15048., 
  6.503363*^6, 50.44, 0.117, 12246., 0.095, 0.165, 6.1, "people tested", "", 
  "", "", "", 310474., "", "", "", 2408., 44.44, 1.28932753*^8, 66.444, 29.3, 
  6.857, 4.321, 17336.469, 2.5, 152.783, 13.06, 6.9, 21.4, 87.847, 1.38, 
  75.05, 0.779}, {"MEX", "North America", "Mexico", "2021-05-19", 
  2.387512*^6, 2000., 2289.857, 220850., 104., 180., 18517.498, 15.512, 
  17.76, 1712.908, 0.807, 1.396, 0.97, "", "", "", "", "", "", "", "", 
  15394., 6.518757*^6, 50.559, 0.119, 12156., 0.094, 0.164, 6.1, 
  "people tested", 2.4223297*^7, 1.6173646*^7, 1.1131624*^7, "", 319549., 
  18.79, 12.54, 8.63, 2478., 44.44, 1.28932753*^8, 66.444, 29.3, 6.857, 
  4.321, 17336.469, 2.5, 152.783, 13.06, 6.9, 21.4, 87.847, 1.38, 75.05, 
  0.779}, {"MEX", "North America", "Mexico", "2021-05-20", 2.39014*^6, 2628., 
  2146.429, 221080., 230., 168.429, 18537.881, 20.383, 16.648, 1714.692, 
  1.784, 1.306, 0.98, "", "", "", "", "", "", "", "", 14394., 6.533151*^6, 
  50.671, 0.112, 12151., 0.094, 0.165, 6.1, "people tested", 2.4988066*^7, 
  1.6819083*^7, 1.1384107*^7, 764769., 367826., 19.38, 13.04, 8.83, 2853., 
  44.44, 1.28932753*^8, 66.444, 29.3, 6.857, 4.321, 17336.469, 2.5, 152.783, 
  13.06, 6.9, 21.4, 87.847, 1.38, 75.05, 0.779}, 
 {"MEX", "North America", "Mexico", "2021-05-21", 2.392744*^6, 2604., 2107., 
  221256., 176., 156.714, 18558.077, 20.197, 16.342, 1716.057, 1.365, 1.215, 
  0.99, "", "", "", "", "", "", "", "", 14602., 6.547753*^6, 50.784, 0.113, 
  12191., 0.095, 0.163, 6.1, "people tested", 2.5626413*^7, 1.7386061*^7, 
  1.1584756*^7, 638347., 423057., 19.88, 13.48, 8.99, 3281., 44.44, 
  1.28932753*^8, 66.444, 29.3, 6.857, 4.321, 17336.469, 2.5, 152.783, 13.06, 
  6.9, 21.4, 87.847, 1.38, 75.05, 0.779}, {"MEX", "North America", "Mexico", 
  "2021-05-22", 2.39533*^6, 2586., 2091.429, 221597., 341., 173.286, 
  18578.134, 20.057, 16.221, 1718.702, 2.645, 1.344, 1., "", "", "", "", "", 
  "", "", "", 6419., 6.554172*^6, 50.834, 0.05, 12183., 0.094, 0.162, 6.2, 
  "people tested", 2.6148948*^7, 1.7858127*^7, 1.1720188*^7, 522535., 
  461745., 20.28, 13.85, 9.09, 3581., 44.44, 1.28932753*^8, 66.444, 29.3, 
  6.857, 4.321, 17336.469, 2.5, 152.783, 13.06, 6.9, 21.4, 87.847, 1.38, 
  75.05, 0.779}, {"MEX", "North America", "Mexico", "2021-05-23", 
  2.396604*^6, 1274., 2097.286, 221647., 50., 172.857, 18588.015, 9.881, 
  16.267, 1719.09, 0.388, 1.341, 1.01, "", "", "", "", "", "", "", "", 3805., 
  6.557977*^6, 50.864, 0.03, 12214., 0.095, 0.162, 6.2, "people tested", 
  2.6478866*^7, 1.8170321*^7, 1.1784494*^7, 329918., 472915., 20.54, 14.09, 
  9.14, 3668., 44.44, 1.28932753*^8, 66.444, 29.3, 6.857, 4.321, 17336.469, 
  2.5, 152.783, 13.06, 6.9, 21.4, 87.847, 1.38, 75.05, 0.779}, 
 {"MEX", "North America", "Mexico", "2021-05-24", 2.397307*^6, 703., 
  2080.286, 221695., 48., 171.714, 18593.468, 5.452, 16.135, 1719.462, 0.372, 
  1.332, 1.02, "", "", "", "", "", "", "", "", 15695., 6.573672*^6, 50.985, 
  0.122, 12194., 0.095, 0.164, 6.1, "people tested", 2.665576*^7, 
  1.8338034*^7, 1.1794554*^7, 176894., 479125., 20.67, 14.22, 9.15, 3716., 
  44.44, 1.28932753*^8, 66.444, 29.3, 6.857, 4.321, 17336.469, 2.5, 152.783, 
  13.06, 6.9, 21.4, 87.847, 1.38, 75.05, 0.779}, 
 {"MEX", "North America", "Mexico", "2021-05-25", 2.39979*^6, 2483., 
  2039.714, 221960., 265., 173.429, 18612.726, 19.258, 15.82, 1721.518, 
  2.055, 1.345, 1.03, "", "", "", "", "", "", "", "", 14337., 6.588009*^6, 
  51.096, 0.111, 12092., 0.094, 0.167, 6., "people tested", 2.6953788*^7, 
  1.8610667*^7, 1.1832208*^7, 298028., 455885., 20.91, 14.43, 9.18, 3536., 
  44.44, 1.28932753*^8, 66.444, 29.3, 6.857, 4.321, 17336.469, 2.5, 152.783, 
  13.06, 6.9, 21.4, 87.847, 1.38, 75.05, 0.779}, 
 {"MEX", "North America", "Mexico", "2021-05-26", 2.402722*^6, 2932., 
  2172.857, 222232., 272., 197.429, 18635.467, 22.741, 16.853, 1723.627, 
  2.11, 1.531, 1.04, "", "", "", "", "", "", "", "", 13423., 6.601432*^6, 
  51.201, 0.104, 11811., 0.092, 0.173, 5.8, "people tested", 2.7709853*^7, 
  1.9327543*^7, 1.191969*^7, 756065., 498079., 21.49, 14.99, 9.24, 3863., 
  44.44, 1.28932753*^8, 66.444, 29.3, 6.857, 4.321, 17336.469, 2.5, 152.783, 
  13.06, 6.9, 21.4, 87.847, 1.38, 75.05, 0.779}, 
 {"MEX", "North America", "Mexico", "2021-05-27", 2.405772*^6, 3050., 
  2233.143, 222661., 429., 225.857, 18659.122, 23.656, 17.32, 1726.955, 
  3.327, 1.752, 1.05, "", "", "", "", "", "", "", "", 13345., 6.614777*^6, 
  51.304, 0.104, 11661., 0.09, 0.176, 5.7, "people tested", "", "", "", "", 
  498123., "", "", "", 3863., 44.44, 1.28932753*^8, 66.444, 29.3, 6.857, 
  4.321, 17336.469, 2.5, 152.783, 13.06, 6.9, 21.4, 87.847, 1.38, 75.05, 
  0.779}, {"MEX", "North America", "Mexico", "2021-05-28", 2.408778*^6, 
  3006., 2290.571, 223072., 411., 259.429, 18682.437, 23.314, 17.766, 
  1730.142, 3.188, 2.012, 1.06, "", "", "", "", "", "", "", "", 13137., 
  6.627914*^6, 51.406, 0.102, 11452., 0.089, 0.18, 5.6, "people tested", 
  2.9239997*^7, 2.0721248*^7, 1.2204779*^7, "", 516226., 22.68, 16.07, 9.47, 
  4004., 44.44, 1.28932753*^8, 66.444, 29.3, 6.857, 4.321, 17336.469, 2.5, 
  152.783, 13.06, 6.9, 21.4, 87.847, 1.38, 75.05, 0.779}, 
 {"MEX", "North America", "Mexico", "2021-05-29", 2.411503*^6, 2725., 
  2310.429, 223455., 383., 265.429, 18703.572, 21.135, 17.92, 1733.113, 
  2.971, 2.059, 1.07, "", "", "", "", "", "", "", "", 5155., 6.633069*^6, 
  51.446, 0.04, 11271., 0.087, 0.182, 5.5, "people tested", 2.9861331*^7, 
  2.1259657*^7, 1.2320589*^7, 621334., 530340., 23.16, 16.49, 9.56, 4113., 
  44.44, 1.28932753*^8, 66.444, 29.3, 6.857, 4.321, 17336.469, 2.5, 152.783, 
  13.06, 6.9, 21.4, 87.847, 1.38, 75.05, 0.779}, 
 {"MEX", "North America", "Mexico", "2021-05-30", 2.41281*^6, 1307., 
  2315.143, 223507., 52., 265.714, 18713.709, 10.137, 17.956, 1733.516, 
  0.403, 2.061, 1.08, "", "", "", "", "", "", "", "", 3601., 6.63667*^6, 
  51.474, 0.028, 11242., 0.087, 0.184, 5.4, "people tested", 3.0293682*^7, 
  2.1636247*^7, 1.239024*^7, 432351., 544974., 23.5, 16.78, 9.61, 4227., 
  44.44, 1.28932753*^8, 66.444, 29.3, 6.857, 4.321, 17336.469, 2.5, 152.783, 
  13.06, 6.9, 21.4, 87.847, 1.38, 75.05, 0.779}, 
 {"MEX", "North America", "Mexico", "2021-05-31", 2.413742*^6, 932., 
  2347.857, 223568., 61., 267.571, 18720.937, 7.229, 18.21, 1733.989, 0.473, 
  2.075, 1.09, "", "", "", "", "", "", "", "", 14852., 6.651522*^6, 51.589, 
  0.115, 11121., 0.086, 0.187, 5.3, "people tested", 3.0477703*^7, 
  2.1796967*^7, 1.2415247*^7, 184021., 545992., 23.64, 16.91, 9.63, 4235., 
  44.44, 1.28932753*^8, 66.444, 29.3, 6.857, 4.321, 17336.469, 2.5, 152.783, 
  13.06, 6.9, 21.4, 87.847, 1.38, 75.05, 0.779}, 
 {"MEX", "North America", "Mexico", "2021-06-01", 2.420659*^6, 6917., 
  2981.286, 227840., 4272., 840., 18774.586, 53.648, 23.123, 1767.123, 
  33.134, 6.515, 1.09, "", "", "", "", "", "", "", "", 13321., 6.664843*^6, 
  51.692, 0.103, 10976., 0.085, 0.189, 5.3, "people tested", 3.0990908*^7, 
  2.2043213*^7, 1.2604789*^7, 513205., 576731., 24.04, 17.1, 9.78, 4473., 
  44.44, 1.28932753*^8, 66.444, 29.3, 6.857, 4.321, 17336.469, 2.5, 152.783, 
  13.06, 6.9, 21.4, 87.847, 1.38, 75.05, 0.779}, 
 {"MEX", "North America", "Mexico", "2021-06-02", 2.423928*^6, 3269., 
  3029.429, 228146., 306., 844.857, 18799.94, 25.354, 23.496, 1769.496, 
  2.373, 6.553, 1.09, "", "", "", "", "", "", "", "", 12350., 6.677193*^6, 
  51.788, 0.096, 10823., 0.084, 0.192, 5.2, "people tested", 3.1811931*^7, 
  2.263346*^7, 1.2919455*^7, 821023., 586011., 24.67, 17.55, 10.02, 4545., 
  44.44, 1.28932753*^8, 66.444, 29.3, 6.857, 4.321, 17336.469, 2.5, 152.783, 
  13.06, 6.9, 21.4, 87.847, 1.38, 75.05, 0.779}, 
 {"MEX", "North America", "Mexico", "2021-06-03", 2.426822*^6, 2894., 
  3007.143, 228362., 216., 814.429, 18822.386, 22.446, 23.323, 1771.171, 
  1.675, 6.317, 1.08, "", "", "", "", "", "", "", "", 11252., 6.688445*^6, 
  51.875, 0.087, 10524., 0.082, 0.195, 5.1, "people tested", 3.2874857*^7, 
  2.3200887*^7, 1.3417362*^7, 1.062926*^6, 628562., 25.5, 17.99, 10.41, 
  4875., 44.44, 1.28932753*^8, 66.444, 29.3, 6.857, 4.321, 17336.469, 2.5, 
  152.783, 13.06, 6.9, 21.4, 87.847, 1.38, 75.05, 0.779}, 
 {"MEX", "North America", "Mexico", "2021-06-04", 2.429631*^6, 2809., 2979., 
  228568., 206., 785.143, 18844.172, 21.787, 23.105, 1772.769, 1.598, 6.09, 
  1.07, "", "", "", "", "", "", "", "", 9060., 6.697505*^6, 51.946, 0.07, 
  9942., 0.077, 0.2, 5., "people tested", 3.3779982*^7, 2.3730336*^7, 
  1.3801863*^7, 905125., 648569., 26.2, 18.41, 10.7, 5030., 44.44, 
  1.28932753*^8, 66.444, 29.3, 6.857, 4.321, 17336.469, 2.5, 152.783, 13.06, 
  6.9, 21.4, 87.847, 1.38, 75.05, 0.779}, {"MEX", "North America", "Mexico", 
  "2021-06-05", 2.431702*^6, 2071., 2885.571, 228758., 190., 757.571, 
  18860.235, 16.063, 22.38, 1774.243, 1.474, 5.876, 1.07, "", "", "", "", "", 
  "", "", "", 2781., 6.700286*^6, 51.967, 0.022, 9602., 0.074, 0.202, 5., 
  "people tested", 3.4457602*^7, 2.4098361*^7, 1.4118256*^7, 677620., 
  656610., 26.73, 18.69, 10.95, 5093., 44.44, 1.28932753*^8, 66.444, 29.3, 
  6.857, 4.321, 17336.469, 2.5, 152.783, 13.06, 6.9, 21.4, 87.847, 1.38, 
  75.05, 0.779}, {"MEX", "North America", "Mexico", "2021-06-06", 
  2.433681*^6, 1979., 2981.571, 228804., 46., 756.714, 18875.584, 15.349, 
  23.125, 1774.6, 0.357, 5.869, 1.07, "", "", "", "", "", "", "", "", 789., 
  6.701075*^6, 51.973, 0.006, 9201., 0.071, 0.2, 5., "people tested", 
  3.4457602*^7, 2.4098361*^7, 1.4118256*^7, 0., 594846., 26.73, 18.69, 10.95, 
  4614., 44.44, 1.28932753*^8, 66.444, 29.3, 6.857, 4.321, 17336.469, 2.5, 
  152.783, 13.06, 6.9, 21.4, 87.847, 1.38, 75.05, 0.779}, 
 {"MEX", "North America", "Mexico", "2021-06-07", 2.434562*^6, 881., 
  2974.286, 228838., 34., 752.857, 18882.417, 6.833, 23.069, 1774.863, 0.264, 
  5.839, "", "", "", "", "", "", "", "", "", "", "", "", "", "", "", "", "", 
  "", 3.4600289*^7, 2.4186838*^7, 1.4172467*^7, 142687., 588941., 26.84, 
  18.76, 10.99, 4568., "", 1.28932753*^8, 66.444, 29.3, 6.857, 4.321, 
  17336.469, 2.5, 152.783, 13.06, 6.9, 21.4, 87.847, 1.38, 75.05, 0.779}, 
 {"FSM", "Oceania", "Micronesia (country)", "2021-01-21", 1., 1., "", "", "", 
  "", 8.694, 8.694, "", "", "", "", "", "", "", "", "", "", "", "", "", "", 
  "", "", "", "", "", "", "", "", "", "", "", "", "", "", "", "", "", "", 
  115021., 150.777, 23., 4.81, 2.392, 3299.464, 16., 454.343, 12.02, "", "", 
  "", "", 67.88, 0.62}, {"FSM", "Oceania", "Micronesia (country)", 
  "2021-01-22", 1., 0., "", "", "", "", 8.694, 0., "", "", "", "", "", "", 
  "", "", "", "", "", "", "", "", "", "", "", "", "", "", "", "", "", "", "", 
  "", "", "", "", "", "", "", 115021., 150.777, 23., 4.81, 2.392, 3299.464, 
  16., 454.343, 12.02, "", "", "", "", 67.88, 0.62}, 
 {"FSM", "Oceania", "Micronesia (country)", "2021-01-23", 1., 0., "", "", "", 
  "", 8.694, 0., "", "", "", "", "", "", "", "", "", "", "", "", "", "", "", 
  "", "", "", "", "", "", "", "", "", "", "", "", "", "", "", "", "", 
  115021., 150.777, 23., 4.81, 2.392, 3299.464, 16., 454.343, 12.02, "", "", 
  "", "", 67.88, 0.62}, {"FSM", "Oceania", "Micronesia (country)", 
  "2021-01-24", 1., 0., "", "", "", "", 8.694, 0., "", "", "", "", "", "", 
  "", "", "", "", "", "", "", "", "", "", "", "", "", "", "", "", "", "", "", 
  "", "", "", "", "", "", "", 115021., 150.777, 23., 4.81, 2.392, 3299.464, 
  16., 454.343, 12.02, "", "", "", "", 67.88, 0.62}, 
 {"FSM", "Oceania", "Micronesia (country)", "2021-01-25", 1., 0., "", "", "", 
  "", 8.694, 0., "", "", "", "", "", "", "", "", "", "", "", "", "", "", "", 
  "", "", "", "", "", "", "", "", "", "", "", "", "", "", "", "", "", 
  115021., 150.777, 23., 4.81, 2.392, 3299.464, 16., 454.343, 12.02, "", "", 
  "", "", 67.88, 0.62}, {"FSM", "Oceania", "Micronesia (country)", 
  "2021-01-26", 1., 0., 0.143, "", "", 0., 8.694, 0., 1.242, "", "", 0., "", 
  "", "", "", "", "", "", "", "", "", "", "", "", "", "", "", "", "", "", "", 
  "", "", "", "", "", "", "", "", 115021., 150.777, 23., 4.81, 2.392, 
  3299.464, 16., 454.343, 12.02, "", "", "", "", 67.88, 0.62}, 
 {"FSM", "Oceania", "Micronesia (country)", "2021-01-27", 1., 0., 0.143, "", 
  "", 0., 8.694, 0., 1.242, "", "", 0., "", "", "", "", "", "", "", "", "", 
  "", "", "", "", "", "", "", "", "", "", "", "", "", "", "", "", "", "", "", 
  115021., 150.777, 23., 4.81, 2.392, 3299.464, 16., 454.343, 12.02, "", "", 
  "", "", 67.88, 0.62}, {"FSM", "Oceania", "Micronesia (country)", 
  "2021-01-28", 1., 0., 0., "", "", 0., 8.694, 0., 0., "", "", 0., "", "", 
  "", "", "", "", "", "", "", "", "", "", "", "", "", "", "", "", "", "", "", 
  "", "", "", "", "", "", "", 115021., 150.777, 23., 4.81, 2.392, 3299.464, 
  16., 454.343, 12.02, "", "", "", "", 67.88, 0.62}, 
 {"FSM", "Oceania", "Micronesia (country)", "2021-01-29", 1., 0., 0., "", "", 
  0., 8.694, 0., 0., "", "", 0., "", "", "", "", "", "", "", "", "", "", "", 
  "", "", "", "", "", "", "", "", "", "", "", "", "", "", "", "", "", 
  115021., 150.777, 23., 4.81, 2.392, 3299.464, 16., 454.343, 12.02, "", "", 
  "", "", 67.88, 0.62}, {"FSM", "Oceania", "Micronesia (country)", 
  "2021-01-30", 1., 0., 0., "", "", 0., 8.694, 0., 0., "", "", 0., "", "", 
  "", "", "", "", "", "", "", "", "", "", "", "", "", "", "", "", "", "", "", 
  "", "", "", "", "", "", "", 115021., 150.777, 23., 4.81, 2.392, 3299.464, 
  16., 454.343, 12.02, "", "", "", "", 67.88, 0.62}, 
 {"FSM", "Oceania", "Micronesia (country)", "2021-01-31", 1., 0., 0., "", "", 
  0., 8.694, 0., 0., "", "", 0., "", "", "", "", "", "", "", "", "", "", "", 
  "", "", "", "", "", "", "", "", "", "", "", "", "", "", "", "", "", 
  115021., 150.777, 23., 4.81, 2.392, 3299.464, 16., 454.343, 12.02, "", "", 
  "", "", 67.88, 0.62}, {"FSM", "Oceania", "Micronesia (country)", 
  "2021-02-01", 1., 0., 0., "", "", 0., 8.694, 0., 0., "", "", 0., "", "", 
  "", "", "", "", "", "", "", "", "", "", "", "", "", "", "", "", "", "", "", 
  "", "", "", "", "", "", "", 115021., 150.777, 23., 4.81, 2.392, 3299.464, 
  16., 454.343, 12.02, "", "", "", "", 67.88, 0.62}, 
 {"FSM", "Oceania", "Micronesia (country)", "2021-02-02", 1., 0., 0., "", "", 
  0., 8.694, 0., 0., "", "", 0., "", "", "", "", "", "", "", "", "", "", "", 
  "", "", "", "", "", "", "", "", "", "", "", "", "", "", "", "", "", 
  115021., 150.777, 23., 4.81, 2.392, 3299.464, 16., 454.343, 12.02, "", "", 
  "", "", 67.88, 0.62}, {"FSM", "Oceania", "Micronesia (country)", 
  "2021-02-03", 1., 0., 0., "", "", 0., 8.694, 0., 0., "", "", 0., "", "", 
  "", "", "", "", "", "", "", "", "", "", "", "", "", "", "", "", "", "", "", 
  "", "", "", "", "", "", "", 115021., 150.777, 23., 4.81, 2.392, 3299.464, 
  16., 454.343, 12.02, "", "", "", "", 67.88, 0.62}, 
 {"FSM", "Oceania", "Micronesia (country)", "2021-02-04", 1., 0., 0., "", "", 
  0., 8.694, 0., 0., "", "", 0., "", "", "", "", "", "", "", "", "", "", "", 
  "", "", "", "", "", "", "", "", "", "", "", "", "", "", "", "", "", 
  115021., 150.777, 23., 4.81, 2.392, 3299.464, 16., 454.343, 12.02, "", "", 
  "", "", 67.88, 0.62}, {"FSM", "Oceania", "Micronesia (country)", 
  "2021-02-05", 1., 0., 0., "", "", 0., 8.694, 0., 0., "", "", 0., "", "", 
  "", "", "", "", "", "", "", "", "", "", "", "", "", "", "", "", "", "", "", 
  "", "", "", "", "", "", "", 115021., 150.777, 23., 4.81, 2.392, 3299.464, 
  16., 454.343, 12.02, "", "", "", "", 67.88, 0.62}, 
 {"FSM", "Oceania", "Micronesia (country)", "2021-02-06", 1., 0., 0., "", "", 
  0., 8.694, 0., 0., "", "", 0., "", "", "", "", "", "", "", "", "", "", "", 
  "", "", "", "", "", "", "", "", "", "", "", "", "", "", "", "", "", 
  115021., 150.777, 23., 4.81, 2.392, 3299.464, 16., 454.343, 12.02, "", "", 
  "", "", 67.88, 0.62}, {"FSM", "Oceania", "Micronesia (country)", 
  "2021-02-07", 1., 0., 0., "", "", 0., 8.694, 0., 0., "", "", 0., "", "", 
  "", "", "", "", "", "", "", "", "", "", "", "", "", "", "", "", "", "", "", 
  "", "", "", "", "", "", "", 115021., 150.777, 23., 4.81, 2.392, 3299.464, 
  16., 454.343, 12.02, "", "", "", "", 67.88, 0.62}, 
 {"FSM", "Oceania", "Micronesia (country)", "2021-02-08", 1., 0., 0., "", "", 
  0., 8.694, 0., 0., "", "", 0., "", "", "", "", "", "", "", "", "", "", "", 
  "", "", "", "", "", "", "", "", "", "", "", "", "", "", "", "", "", 
  115021., 150.777, 23., 4.81, 2.392, 3299.464, 16., 454.343, 12.02, "", "", 
  "", "", 67.88, 0.62}, {"FSM", "Oceania", "Micronesia (country)", 
  "2021-02-09", 1., 0., 0., "", "", 0., 8.694, 0., 0., "", "", 0., "", "", 
  "", "", "", "", "", "", "", "", "", "", "", "", "", "", "", "", "", "", "", 
  "", "", "", "", "", "", "", 115021., 150.777, 23., 4.81, 2.392, 3299.464, 
  16., 454.343, 12.02, "", "", "", "", 67.88, 0.62}, 
 {"FSM", "Oceania", "Micronesia (country)", "2021-02-10", 1., 0., 0., "", "", 
  0., 8.694, 0., 0., "", "", 0., "", "", "", "", "", "", "", "", "", "", "", 
  "", "", "", "", "", "", "", "", "", "", "", "", "", "", "", "", "", 
  115021., 150.777, 23., 4.81, 2.392, 3299.464, 16., 454.343, 12.02, "", "", 
  "", "", 67.88, 0.62}, {"FSM", "Oceania", "Micronesia (country)", 
  "2021-02-11", 1., 0., 0., "", "", 0., 8.694, 0., 0., "", "", 0., "", "", 
  "", "", "", "", "", "", "", "", "", "", "", "", "", "", "", "", "", "", "", 
  "", "", "", "", "", "", "", 115021., 150.777, 23., 4.81, 2.392, 3299.464, 
  16., 454.343, 12.02, "", "", "", "", 67.88, 0.62}, 
 {"FSM", "Oceania", "Micronesia (country)", "2021-02-12", 1., 0., 0., "", "", 
  0., 8.694, 0., 0., "", "", 0., "", "", "", "", "", "", "", "", "", "", "", 
  "", "", "", "", "", "", "", "", "", "", "", "", "", "", "", "", "", 
  115021., 150.777, 23., 4.81, 2.392, 3299.464, 16., 454.343, 12.02, "", "", 
  "", "", 67.88, 0.62}, {"FSM", "Oceania", "Micronesia (country)", 
  "2021-02-13", 1., 0., 0., "", "", 0., 8.694, 0., 0., "", "", 0., "", "", 
  "", "", "", "", "", "", "", "", "", "", "", "", "", "", "", "", "", "", "", 
  "", "", "", "", "", "", "", 115021., 150.777, 23., 4.81, 2.392, 3299.464, 
  16., 454.343, 12.02, "", "", "", "", 67.88, 0.62}, 
 {"FSM", "Oceania", "Micronesia (country)", "2021-02-14", 1., 0., 0., "", "", 
  0., 8.694, 0., 0., "", "", 0., "", "", "", "", "", "", "", "", "", "", "", 
  "", "", "", "", "", "", "", "", "", "", "", "", "", "", "", "", "", 
  115021., 150.777, 23., 4.81, 2.392, 3299.464, 16., 454.343, 12.02, "", "", 
  "", "", 67.88, 0.62}, {"FSM", "Oceania", "Micronesia (country)", 
  "2021-02-15", 1., 0., 0., "", "", 0., 8.694, 0., 0., "", "", 0., "", "", 
  "", "", "", "", "", "", "", "", "", "", "", "", "", "", "", "", "", "", "", 
  "", "", "", "", "", "", "", 115021., 150.777, 23., 4.81, 2.392, 3299.464, 
  16., 454.343, 12.02, "", "", "", "", 67.88, 0.62}, 
 {"FSM", "Oceania", "Micronesia (country)", "2021-02-16", 1., 0., 0., "", "", 
  0., 8.694, 0., 0., "", "", 0., "", "", "", "", "", "", "", "", "", "", "", 
  "", "", "", "", "", "", "", "", "", "", "", "", "", "", "", "", "", 
  115021., 150.777, 23., 4.81, 2.392, 3299.464, 16., 454.343, 12.02, "", "", 
  "", "", 67.88, 0.62}, {"FSM", "Oceania", "Micronesia (country)", 
  "2021-02-17", 1., 0., 0., "", "", 0., 8.694, 0., 0., "", "", 0., "", "", 
  "", "", "", "", "", "", "", "", "", "", "", "", "", "", "", "", "", "", "", 
  "", "", "", "", "", "", "", 115021., 150.777, 23., 4.81, 2.392, 3299.464, 
  16., 454.343, 12.02, "", "", "", "", 67.88, 0.62}, 
 {"FSM", "Oceania", "Micronesia (country)", "2021-02-18", 1., 0., 0., "", "", 
  0., 8.694, 0., 0., "", "", 0., "", "", "", "", "", "", "", "", "", "", "", 
  "", "", "", "", "", "", "", "", "", "", "", "", "", "", "", "", "", 
  115021., 150.777, 23., 4.81, 2.392, 3299.464, 16., 454.343, 12.02, "", "", 
  "", "", 67.88, 0.62}, {"FSM", "Oceania", "Micronesia (country)", 
  "2021-02-19", 1., 0., 0., "", "", 0., 8.694, 0., 0., "", "", 0., "", "", 
  "", "", "", "", "", "", "", "", "", "", "", "", "", "", "", "", "", "", "", 
  "", "", "", "", "", "", "", 115021., 150.777, 23., 4.81, 2.392, 3299.464, 
  16., 454.343, 12.02, "", "", "", "", 67.88, 0.62}, 
 {"FSM", "Oceania", "Micronesia (country)", "2021-02-20", 1., 0., 0., "", "", 
  0., 8.694, 0., 0., "", "", 0., "", "", "", "", "", "", "", "", "", "", "", 
  "", "", "", "", "", "", "", "", "", "", "", "", "", "", "", "", "", 
  115021., 150.777, 23., 4.81, 2.392, 3299.464, 16., 454.343, 12.02, "", "", 
  "", "", 67.88, 0.62}, {"FSM", "Oceania", "Micronesia (country)", 
  "2021-02-21", 1., 0., 0., "", "", 0., 8.694, 0., 0., "", "", 0., "", "", 
  "", "", "", "", "", "", "", "", "", "", "", "", "", "", "", "", "", "", "", 
  "", "", "", "", "", "", "", 115021., 150.777, 23., 4.81, 2.392, 3299.464, 
  16., 454.343, 12.02, "", "", "", "", 67.88, 0.62}, 
 {"FSM", "Oceania", "Micronesia (country)", "2021-02-22", 1., 0., 0., "", "", 
  0., 8.694, 0., 0., "", "", 0., "", "", "", "", "", "", "", "", "", "", "", 
  "", "", "", "", "", "", "", "", "", "", "", "", "", "", "", "", "", 
  115021., 150.777, 23., 4.81, 2.392, 3299.464, 16., 454.343, 12.02, "", "", 
  "", "", 67.88, 0.62}, {"FSM", "Oceania", "Micronesia (country)", 
  "2021-02-23", 1., 0., 0., "", "", 0., 8.694, 0., 0., "", "", 0., "", "", 
  "", "", "", "", "", "", "", "", "", "", "", "", "", "", "", "", "", "", "", 
  "", "", "", "", "", "", "", 115021., 150.777, 23., 4.81, 2.392, 3299.464, 
  16., 454.343, 12.02, "", "", "", "", 67.88, 0.62}, 
 {"FSM", "Oceania", "Micronesia (country)", "2021-02-24", 1., 0., 0., "", "", 
  0., 8.694, 0., 0., "", "", 0., "", "", "", "", "", "", "", "", "", "", "", 
  "", "", "", "", "", "", "", "", "", "", "", "", "", "", "", "", "", 
  115021., 150.777, 23., 4.81, 2.392, 3299.464, 16., 454.343, 12.02, "", "", 
  "", "", 67.88, 0.62}, {"FSM", "Oceania", "Micronesia (country)", 
  "2021-02-25", 1., 0., 0., "", "", 0., 8.694, 0., 0., "", "", 0., "", "", 
  "", "", "", "", "", "", "", "", "", "", "", "", "", "", "", "", "", "", "", 
  "", "", "", "", "", "", "", 115021., 150.777, 23., 4.81, 2.392, 3299.464, 
  16., 454.343, 12.02, "", "", "", "", 67.88, 0.62}, 
 {"FSM", "Oceania", "Micronesia (country)", "2021-02-26", 1., 0., 0., "", "", 
  0., 8.694, 0., 0., "", "", 0., "", "", "", "", "", "", "", "", "", "", "", 
  "", "", "", "", "", "", "", "", "", "", "", "", "", "", "", "", "", 
  115021., 150.777, 23., 4.81, 2.392, 3299.464, 16., 454.343, 12.02, "", "", 
  "", "", 67.88, 0.62}, {"FSM", "Oceania", "Micronesia (country)", 
  "2021-02-27", 1., 0., 0., "", "", 0., 8.694, 0., 0., "", "", 0., "", "", 
  "", "", "", "", "", "", "", "", "", "", "", "", "", "", "", "", "", "", "", 
  "", "", "", "", "", "", "", 115021., 150.777, 23., 4.81, 2.392, 3299.464, 
  16., 454.343, 12.02, "", "", "", "", 67.88, 0.62}, 
 {"FSM", "Oceania", "Micronesia (country)", "2021-02-28", 1., 0., 0., "", "", 
  0., 8.694, 0., 0., "", "", 0., "", "", "", "", "", "", "", "", "", "", "", 
  "", "", "", "", "", "", "", "", "", "", "", "", "", "", "", "", "", 
  115021., 150.777, 23., 4.81, 2.392, 3299.464, 16., 454.343, 12.02, "", "", 
  "", "", 67.88, 0.62}, {"FSM", "Oceania", "Micronesia (country)", 
  "2021-03-01", 1., 0., 0., "", "", 0., 8.694, 0., 0., "", "", 0., "", "", 
  "", "", "", "", "", "", "", "", "", "", "", "", "", "", "", "", "", "", "", 
  "", "", "", "", "", "", "", 115021., 150.777, 23., 4.81, 2.392, 3299.464, 
  16., 454.343, 12.02, "", "", "", "", 67.88, 0.62}, 
 {"FSM", "Oceania", "Micronesia (country)", "2021-03-02", 1., 0., 0., "", "", 
  0., 8.694, 0., 0., "", "", 0., "", "", "", "", "", "", "", "", "", "", "", 
  "", "", "", "", "", "", "", "", "", "", "", "", "", "", "", "", "", 
  115021., 150.777, 23., 4.81, 2.392, 3299.464, 16., 454.343, 12.02, "", "", 
  "", "", 67.88, 0.62}, {"FSM", "Oceania", "Micronesia (country)", 
  "2021-03-03", 1., 0., 0., "", "", 0., 8.694, 0., 0., "", "", 0., "", "", 
  "", "", "", "", "", "", "", "", "", "", "", "", "", "", "", "", "", "", "", 
  "", "", "", "", "", "", "", 115021., 150.777, 23., 4.81, 2.392, 3299.464, 
  16., 454.343, 12.02, "", "", "", "", 67.88, 0.62}, 
 {"FSM", "Oceania", "Micronesia (country)", "2021-03-04", 1., 0., 0., "", "", 
  0., 8.694, 0., 0., "", "", 0., "", "", "", "", "", "", "", "", "", "", "", 
  "", "", "", "", "", "", "", "", "", "", "", "", "", "", "", "", "", 
  115021., 150.777, 23., 4.81, 2.392, 3299.464, 16., 454.343, 12.02, "", "", 
  "", "", 67.88, 0.62}, {"FSM", "Oceania", "Micronesia (country)", 
  "2021-03-05", 1., 0., 0., "", "", 0., 8.694, 0., 0., "", "", 0., "", "", 
  "", "", "", "", "", "", "", "", "", "", "", "", "", "", "", "", "", "", "", 
  "", "", "", "", "", "", "", 115021., 150.777, 23., 4.81, 2.392, 3299.464, 
  16., 454.343, 12.02, "", "", "", "", 67.88, 0.62}, 
 {"FSM", "Oceania", "Micronesia (country)", "2021-03-06", 1., 0., 0., "", "", 
  0., 8.694, 0., 0., "", "", 0., "", "", "", "", "", "", "", "", "", "", "", 
  "", "", "", "", "", "", "", "", "", "", "", "", "", "", "", "", "", 
  115021., 150.777, 23., 4.81, 2.392, 3299.464, 16., 454.343, 12.02, "", "", 
  "", "", 67.88, 0.62}, {"FSM", "Oceania", "Micronesia (country)", 
  "2021-03-07", 1., 0., 0., "", "", 0., 8.694, 0., 0., "", "", 0., "", "", 
  "", "", "", "", "", "", "", "", "", "", "", "", "", "", "", "", "", "", "", 
  "", "", "", "", "", "", "", 115021., 150.777, 23., 4.81, 2.392, 3299.464, 
  16., 454.343, 12.02, "", "", "", "", 67.88, 0.62}, 
 {"FSM", "Oceania", "Micronesia (country)", "2021-03-08", 1., 0., 0., "", "", 
  0., 8.694, 0., 0., "", "", 0., "", "", "", "", "", "", "", "", "", "", "", 
  "", "", "", "", "", "", "", "", "", "", "", "", "", "", "", "", "", 
  115021., 150.777, 23., 4.81, 2.392, 3299.464, 16., 454.343, 12.02, "", "", 
  "", "", 67.88, 0.62}, {"FSM", "Oceania", "Micronesia (country)", 
  "2021-03-09", 1., 0., 0., "", "", 0., 8.694, 0., 0., "", "", 0., "", "", 
  "", "", "", "", "", "", "", "", "", "", "", "", "", "", "", "", "", "", "", 
  "", "", "", "", "", "", "", 115021., 150.777, 23., 4.81, 2.392, 3299.464, 
  16., 454.343, 12.02, "", "", "", "", 67.88, 0.62}, 
 {"FSM", "Oceania", "Micronesia (country)", "2021-03-10", 1., 0., 0., "", "", 
  0., 8.694, 0., 0., "", "", 0., "", "", "", "", "", "", "", "", "", "", "", 
  "", "", "", "", "", "", "", "", "", "", "", "", "", "", "", "", "", 
  115021., 150.777, 23., 4.81, 2.392, 3299.464, 16., 454.343, 12.02, "", "", 
  "", "", 67.88, 0.62}, {"FSM", "Oceania", "Micronesia (country)", 
  "2021-03-11", 1., 0., 0., "", "", 0., 8.694, 0., 0., "", "", 0., "", "", 
  "", "", "", "", "", "", "", "", "", "", "", "", "", "", "", "", "", "", "", 
  "", "", "", "", "", "", "", 115021., 150.777, 23., 4.81, 2.392, 3299.464, 
  16., 454.343, 12.02, "", "", "", "", 67.88, 0.62}, 
 {"FSM", "Oceania", "Micronesia (country)", "2021-03-12", 1., 0., 0., "", "", 
  0., 8.694, 0., 0., "", "", 0., "", "", "", "", "", "", "", "", "", "", "", 
  "", "", "", "", "", "", "", "", "", "", "", "", "", "", "", "", "", 
  115021., 150.777, 23., 4.81, 2.392, 3299.464, 16., 454.343, 12.02, "", "", 
  "", "", 67.88, 0.62}, {"FSM", "Oceania", "Micronesia (country)", 
  "2021-03-13", 1., 0., 0., "", "", 0., 8.694, 0., 0., "", "", 0., "", "", 
  "", "", "", "", "", "", "", "", "", "", "", "", "", "", "", "", "", "", "", 
  "", "", "", "", "", "", "", 115021., 150.777, 23., 4.81, 2.392, 3299.464, 
  16., 454.343, 12.02, "", "", "", "", 67.88, 0.62}, 
 {"FSM", "Oceania", "Micronesia (country)", "2021-03-14", 1., 0., 0., "", "", 
  0., 8.694, 0., 0., "", "", 0., "", "", "", "", "", "", "", "", "", "", "", 
  "", "", "", "", "", "", "", "", "", "", "", "", "", "", "", "", "", 
  115021., 150.777, 23., 4.81, 2.392, 3299.464, 16., 454.343, 12.02, "", "", 
  "", "", 67.88, 0.62}, {"FSM", "Oceania", "Micronesia (country)", 
  "2021-03-15", 1., 0., 0., "", "", 0., 8.694, 0., 0., "", "", 0., "", "", 
  "", "", "", "", "", "", "", "", "", "", "", "", "", "", "", "", "", "", "", 
  "", "", "", "", "", "", "", 115021., 150.777, 23., 4.81, 2.392, 3299.464, 
  16., 454.343, 12.02, "", "", "", "", 67.88, 0.62}, 
 {"FSM", "Oceania", "Micronesia (country)", "2021-03-16", 1., 0., 0., "", "", 
  0., 8.694, 0., 0., "", "", 0., "", "", "", "", "", "", "", "", "", "", "", 
  "", "", "", "", "", "", "", "", "", "", "", "", "", "", "", "", "", 
  115021., 150.777, 23., 4.81, 2.392, 3299.464, 16., 454.343, 12.02, "", "", 
  "", "", 67.88, 0.62}, {"FSM", "Oceania", "Micronesia (country)", 
  "2021-03-17", 1., 0., 0., "", "", 0., 8.694, 0., 0., "", "", 0., "", "", 
  "", "", "", "", "", "", "", "", "", "", "", "", "", "", "", "", "", "", "", 
  "", "", "", "", "", "", "", 115021., 150.777, 23., 4.81, 2.392, 3299.464, 
  16., 454.343, 12.02, "", "", "", "", 67.88, 0.62}, 
 {"FSM", "Oceania", "Micronesia (country)", "2021-03-18", 1., 0., 0., "", "", 
  0., 8.694, 0., 0., "", "", 0., "", "", "", "", "", "", "", "", "", "", "", 
  "", "", "", "", "", "", "", "", "", "", "", "", "", "", "", "", "", 
  115021., 150.777, 23., 4.81, 2.392, 3299.464, 16., 454.343, 12.02, "", "", 
  "", "", 67.88, 0.62}, {"FSM", "Oceania", "Micronesia (country)", 
  "2021-03-19", 1., 0., 0., "", "", 0., 8.694, 0., 0., "", "", 0., "", "", 
  "", "", "", "", "", "", "", "", "", "", "", "", "", "", "", "", "", "", "", 
  "", "", "", "", "", "", "", 115021., 150.777, 23., 4.81, 2.392, 3299.464, 
  16., 454.343, 12.02, "", "", "", "", 67.88, 0.62}, 
 {"FSM", "Oceania", "Micronesia (country)", "2021-03-20", 1., 0., 0., "", "", 
  0., 8.694, 0., 0., "", "", 0., "", "", "", "", "", "", "", "", "", "", "", 
  "", "", "", "", "", "", "", "", "", "", "", "", "", "", "", "", "", 
  115021., 150.777, 23., 4.81, 2.392, 3299.464, 16., 454.343, 12.02, "", "", 
  "", "", 67.88, 0.62}, {"FSM", "Oceania", "Micronesia (country)", 
  "2021-03-21", 1., 0., 0., "", "", 0., 8.694, 0., 0., "", "", 0., "", "", 
  "", "", "", "", "", "", "", "", "", "", "", "", "", "", "", "", "", "", "", 
  "", "", "", "", "", "", "", 115021., 150.777, 23., 4.81, 2.392, 3299.464, 
  16., 454.343, 12.02, "", "", "", "", 67.88, 0.62}, 
 {"FSM", "Oceania", "Micronesia (country)", "2021-03-22", 1., 0., 0., "", "", 
  0., 8.694, 0., 0., "", "", 0., "", "", "", "", "", "", "", "", "", "", "", 
  "", "", "", "", "", "", "", "", "", "", "", "", "", "", "", "", "", 
  115021., 150.777, 23., 4.81, 2.392, 3299.464, 16., 454.343, 12.02, "", "", 
  "", "", 67.88, 0.62}, {"FSM", "Oceania", "Micronesia (country)", 
  "2021-03-23", 1., 0., 0., "", "", 0., 8.694, 0., 0., "", "", 0., "", "", 
  "", "", "", "", "", "", "", "", "", "", "", "", "", "", "", "", "", "", "", 
  "", "", "", "", "", "", "", 115021., 150.777, 23., 4.81, 2.392, 3299.464, 
  16., 454.343, 12.02, "", "", "", "", 67.88, 0.62}, 
 {"FSM", "Oceania", "Micronesia (country)", "2021-03-24", 1., 0., 0., "", "", 
  0., 8.694, 0., 0., "", "", 0., "", "", "", "", "", "", "", "", "", "", "", 
  "", "", "", "", "", "", "", "", "", "", "", "", "", "", "", "", "", 
  115021., 150.777, 23., 4.81, 2.392, 3299.464, 16., 454.343, 12.02, "", "", 
  "", "", 67.88, 0.62}, {"FSM", "Oceania", "Micronesia (country)", 
  "2021-03-25", 1., 0., 0., "", "", 0., 8.694, 0., 0., "", "", 0., "", "", 
  "", "", "", "", "", "", "", "", "", "", "", "", "", "", "", "", "", "", "", 
  "", "", "", "", "", "", "", 115021., 150.777, 23., 4.81, 2.392, 3299.464, 
  16., 454.343, 12.02, "", "", "", "", 67.88, 0.62}, 
 {"FSM", "Oceania", "Micronesia (country)", "2021-03-26", 1., 0., 0., "", "", 
  0., 8.694, 0., 0., "", "", 0., "", "", "", "", "", "", "", "", "", "", "", 
  "", "", "", "", "", "", "", "", "", "", "", "", "", "", "", "", "", 
  115021., 150.777, 23., 4.81, 2.392, 3299.464, 16., 454.343, 12.02, "", "", 
  "", "", 67.88, 0.62}, {"FSM", "Oceania", "Micronesia (country)", 
  "2021-03-27", 1., 0., 0., "", "", 0., 8.694, 0., 0., "", "", 0., "", "", 
  "", "", "", "", "", "", "", "", "", "", "", "", "", "", "", "", "", "", "", 
  "", "", "", "", "", "", "", 115021., 150.777, 23., 4.81, 2.392, 3299.464, 
  16., 454.343, 12.02, "", "", "", "", 67.88, 0.62}, 
 {"FSM", "Oceania", "Micronesia (country)", "2021-03-28", 1., 0., 0., "", "", 
  0., 8.694, 0., 0., "", "", 0., "", "", "", "", "", "", "", "", "", "", "", 
  "", "", "", "", "", "", "", "", "", "", "", "", "", "", "", "", "", 
  115021., 150.777, 23., 4.81, 2.392, 3299.464, 16., 454.343, 12.02, "", "", 
  "", "", 67.88, 0.62}, {"FSM", "Oceania", "Micronesia (country)", 
  "2021-03-29", 1., 0., 0., "", "", 0., 8.694, 0., 0., "", "", 0., "", "", 
  "", "", "", "", "", "", "", "", "", "", "", "", "", "", "", "", "", "", "", 
  "", "", "", "", "", "", "", 115021., 150.777, 23., 4.81, 2.392, 3299.464, 
  16., 454.343, 12.02, "", "", "", "", 67.88, 0.62}, 
 {"FSM", "Oceania", "Micronesia (country)", "2021-03-30", 1., 0., 0., "", "", 
  0., 8.694, 0., 0., "", "", 0., "", "", "", "", "", "", "", "", "", "", "", 
  "", "", "", "", "", "", "", "", "", "", "", "", "", "", "", "", "", 
  115021., 150.777, 23., 4.81, 2.392, 3299.464, 16., 454.343, 12.02, "", "", 
  "", "", 67.88, 0.62}, {"FSM", "Oceania", "Micronesia (country)", 
  "2021-03-31", 1., 0., 0., "", "", 0., 8.694, 0., 0., "", "", 0., "", "", 
  "", "", "", "", "", "", "", "", "", "", "", "", "", "", "", "", "", "", "", 
  "", "", "", "", "", "", "", 115021., 150.777, 23., 4.81, 2.392, 3299.464, 
  16., 454.343, 12.02, "", "", "", "", 67.88, 0.62}, 
 {"FSM", "Oceania", "Micronesia (country)", "2021-04-01", 1., 0., 0., "", "", 
  0., 8.694, 0., 0., "", "", 0., "", "", "", "", "", "", "", "", "", "", "", 
  "", "", "", "", "", "", "", "", "", "", "", "", "", "", "", "", "", 
  115021., 150.777, 23., 4.81, 2.392, 3299.464, 16., 454.343, 12.02, "", "", 
  "", "", 67.88, 0.62}, {"FSM", "Oceania", "Micronesia (country)", 
  "2021-04-02", 1., 0., 0., "", "", 0., 8.694, 0., 0., "", "", 0., "", "", 
  "", "", "", "", "", "", "", "", "", "", "", "", "", "", "", "", "", "", "", 
  "", "", "", "", "", "", "", 115021., 150.777, 23., 4.81, 2.392, 3299.464, 
  16., 454.343, 12.02, "", "", "", "", 67.88, 0.62}, 
 {"FSM", "Oceania", "Micronesia (country)", "2021-04-03", 1., 0., 0., "", "", 
  0., 8.694, 0., 0., "", "", 0., "", "", "", "", "", "", "", "", "", "", "", 
  "", "", "", "", "", "", "", "", "", "", "", "", "", "", "", "", "", 
  115021., 150.777, 23., 4.81, 2.392, 3299.464, 16., 454.343, 12.02, "", "", 
  "", "", 67.88, 0.62}, {"FSM", "Oceania", "Micronesia (country)", 
  "2021-04-04", 1., 0., 0., "", "", 0., 8.694, 0., 0., "", "", 0., "", "", 
  "", "", "", "", "", "", "", "", "", "", "", "", "", "", "", "", "", "", "", 
  "", "", "", "", "", "", "", 115021., 150.777, 23., 4.81, 2.392, 3299.464, 
  16., 454.343, 12.02, "", "", "", "", 67.88, 0.62}, 
 {"FSM", "Oceania", "Micronesia (country)", "2021-04-05", 1., 0., 0., "", "", 
  0., 8.694, 0., 0., "", "", 0., "", "", "", "", "", "", "", "", "", "", "", 
  "", "", "", "", "", "", "", "", "", "", "", "", "", "", "", "", "", 
  115021., 150.777, 23., 4.81, 2.392, 3299.464, 16., 454.343, 12.02, "", "", 
  "", "", 67.88, 0.62}, {"FSM", "Oceania", "Micronesia (country)", 
  "2021-04-06", 1., 0., 0., "", "", 0., 8.694, 0., 0., "", "", 0., "", "", 
  "", "", "", "", "", "", "", "", "", "", "", "", "", "", "", "", "", "", "", 
  "", "", "", "", "", "", "", 115021., 150.777, 23., 4.81, 2.392, 3299.464, 
  16., 454.343, 12.02, "", "", "", "", 67.88, 0.62}, 
 {"FSM", "Oceania", "Micronesia (country)", "2021-04-07", 1., 0., 0., "", "", 
  0., 8.694, 0., 0., "", "", 0., "", "", "", "", "", "", "", "", "", "", "", 
  "", "", "", "", "", "", "", "", "", "", "", "", "", "", "", "", "", 
  115021., 150.777, 23., 4.81, 2.392, 3299.464, 16., 454.343, 12.02, "", "", 
  "", "", 67.88, 0.62}, {"FSM", "Oceania", "Micronesia (country)", 
  "2021-04-08", 1., 0., 0., "", "", 0., 8.694, 0., 0., "", "", 0., "", "", 
  "", "", "", "", "", "", "", "", "", "", "", "", "", "", "", "", "", "", "", 
  "", "", "", "", "", "", "", 115021., 150.777, 23., 4.81, 2.392, 3299.464, 
  16., 454.343, 12.02, "", "", "", "", 67.88, 0.62}, 
 {"FSM", "Oceania", "Micronesia (country)", "2021-04-09", 1., 0., 0., "", "", 
  0., 8.694, 0., 0., "", "", 0., "", "", "", "", "", "", "", "", "", "", "", 
  "", "", "", "", "", "", "", "", "", "", "", "", "", "", "", "", "", 
  115021., 150.777, 23., 4.81, 2.392, 3299.464, 16., 454.343, 12.02, "", "", 
  "", "", 67.88, 0.62}, {"FSM", "Oceania", "Micronesia (country)", 
  "2021-04-10", 1., 0., 0., "", "", 0., 8.694, 0., 0., "", "", 0., "", "", 
  "", "", "", "", "", "", "", "", "", "", "", "", "", "", "", "", "", "", "", 
  "", "", "", "", "", "", "", 115021., 150.777, 23., 4.81, 2.392, 3299.464, 
  16., 454.343, 12.02, "", "", "", "", 67.88, 0.62}, 
 {"FSM", "Oceania", "Micronesia (country)", "2021-04-11", 1., 0., 0., "", "", 
  0., 8.694, 0., 0., "", "", 0., "", "", "", "", "", "", "", "", "", "", "", 
  "", "", "", "", "", "", "", "", "", "", "", "", "", "", "", "", "", 
  115021., 150.777, 23., 4.81, 2.392, 3299.464, 16., 454.343, 12.02, "", "", 
  "", "", 67.88, 0.62}, {"FSM", "Oceania", "Micronesia (country)", 
  "2021-04-12", 1., 0., 0., "", "", 0., 8.694, 0., 0., "", "", 0., "", "", 
  "", "", "", "", "", "", "", "", "", "", "", "", "", "", "", "", "", "", "", 
  "", "", "", "", "", "", "", 115021., 150.777, 23., 4.81, 2.392, 3299.464, 
  16., 454.343, 12.02, "", "", "", "", 67.88, 0.62}, 
 {"FSM", "Oceania", "Micronesia (country)", "2021-04-13", 1., 0., 0., "", "", 
  0., 8.694, 0., 0., "", "", 0., "", "", "", "", "", "", "", "", "", "", "", 
  "", "", "", "", "", "", "", "", "", "", "", "", "", "", "", "", "", 
  115021., 150.777, 23., 4.81, 2.392, 3299.464, 16., 454.343, 12.02, "", "", 
  "", "", 67.88, 0.62}, {"FSM", "Oceania", "Micronesia (country)", 
  "2021-04-14", 1., 0., 0., "", "", 0., 8.694, 0., 0., "", "", 0., "", "", 
  "", "", "", "", "", "", "", "", "", "", "", "", "", "", "", "", "", "", "", 
  "", "", "", "", "", "", "", 115021., 150.777, 23., 4.81, 2.392, 3299.464, 
  16., 454.343, 12.02, "", "", "", "", 67.88, 0.62}, 
 {"FSM", "Oceania", "Micronesia (country)", "2021-04-15", 1., 0., 0., "", "", 
  0., 8.694, 0., 0., "", "", 0., "", "", "", "", "", "", "", "", "", "", "", 
  "", "", "", "", "", "", "", "", "", "", "", "", "", "", "", "", "", 
  115021., 150.777, 23., 4.81, 2.392, 3299.464, 16., 454.343, 12.02, "", "", 
  "", "", 67.88, 0.62}, {"FSM", "Oceania", "Micronesia (country)", 
  "2021-04-16", 1., 0., 0., "", "", 0., 8.694, 0., 0., "", "", 0., "", "", 
  "", "", "", "", "", "", "", "", "", "", "", "", "", "", "", "", "", "", "", 
  "", "", "", "", "", "", "", 115021., 150.777, 23., 4.81, 2.392, 3299.464, 
  16., 454.343, 12.02, "", "", "", "", 67.88, 0.62}, 
 {"FSM", "Oceania", "Micronesia (country)", "2021-04-17", 1., 0., 0., "", "", 
  0., 8.694, 0., 0., "", "", 0., "", "", "", "", "", "", "", "", "", "", "", 
  "", "", "", "", "", "", "", "", "", "", "", "", "", "", "", "", "", 
  115021., 150.777, 23., 4.81, 2.392, 3299.464, 16., 454.343, 12.02, "", "", 
  "", "", 67.88, 0.62}, {"FSM", "Oceania", "Micronesia (country)", 
  "2021-04-18", 1., 0., 0., "", "", 0., 8.694, 0., 0., "", "", 0., "", "", 
  "", "", "", "", "", "", "", "", "", "", "", "", "", "", "", "", "", "", "", 
  "", "", "", "", "", "", "", 115021., 150.777, 23., 4.81, 2.392, 3299.464, 
  16., 454.343, 12.02, "", "", "", "", 67.88, 0.62}, 
 {"FSM", "Oceania", "Micronesia (country)", "2021-04-19", 1., 0., 0., "", "", 
  0., 8.694, 0., 0., "", "", 0., "", "", "", "", "", "", "", "", "", "", "", 
  "", "", "", "", "", "", "", "", "", "", "", "", "", "", "", "", "", 
  115021., 150.777, 23., 4.81, 2.392, 3299.464, 16., 454.343, 12.02, "", "", 
  "", "", 67.88, 0.62}, {"FSM", "Oceania", "Micronesia (country)", 
  "2021-04-20", 1., 0., 0., "", "", 0., 8.694, 0., 0., "", "", 0., "", "", 
  "", "", "", "", "", "", "", "", "", "", "", "", "", "", "", "", "", "", "", 
  "", "", "", "", "", "", "", 115021., 150.777, 23., 4.81, 2.392, 3299.464, 
  16., 454.343, 12.02, "", "", "", "", 67.88, 0.62}, 
 {"FSM", "Oceania", "Micronesia (country)", "2021-04-21", 1., 0., 0., "", "", 
  0., 8.694, 0., 0., "", "", 0., "", "", "", "", "", "", "", "", "", "", "", 
  "", "", "", "", "", "", "", "", "", "", "", "", "", "", "", "", "", 
  115021., 150.777, 23., 4.81, 2.392, 3299.464, 16., 454.343, 12.02, "", "", 
  "", "", 67.88, 0.62}, {"FSM", "Oceania", "Micronesia (country)", 
  "2021-04-22", 1., 0., 0., "", "", 0., 8.694, 0., 0., "", "", 0., "", "", 
  "", "", "", "", "", "", "", "", "", "", "", "", "", "", "", "", "", "", "", 
  "", "", "", "", "", "", "", 115021., 150.777, 23., 4.81, 2.392, 3299.464, 
  16., 454.343, 12.02, "", "", "", "", 67.88, 0.62}, 
 {"FSM", "Oceania", "Micronesia (country)", "2021-04-23", 1., 0., 0., "", "", 
  0., 8.694, 0., 0., "", "", 0., "", "", "", "", "", "", "", "", "", "", "", 
  "", "", "", "", "", "", "", "", "", "", "", "", "", "", "", "", "", 
  115021., 150.777, 23., 4.81, 2.392, 3299.464, 16., 454.343, 12.02, "", "", 
  "", "", 67.88, 0.62}, {"FSM", "Oceania", "Micronesia (country)", 
  "2021-04-24", 1., 0., 0., "", "", 0., 8.694, 0., 0., "", "", 0., "", "", 
  "", "", "", "", "", "", "", "", "", "", "", "", "", "", "", "", "", "", "", 
  "", "", "", "", "", "", "", 115021., 150.777, 23., 4.81, 2.392, 3299.464, 
  16., 454.343, 12.02, "", "", "", "", 67.88, 0.62}, 
 {"FSM", "Oceania", "Micronesia (country)", "2021-04-25", 1., 0., 0., "", "", 
  0., 8.694, 0., 0., "", "", 0., "", "", "", "", "", "", "", "", "", "", "", 
  "", "", "", "", "", "", "", "", "", "", "", "", "", "", "", "", "", 
  115021., 150.777, 23., 4.81, 2.392, 3299.464, 16., 454.343, 12.02, "", "", 
  "", "", 67.88, 0.62}, {"FSM", "Oceania", "Micronesia (country)", 
  "2021-04-26", 1., 0., 0., "", "", 0., 8.694, 0., 0., "", "", 0., "", "", 
  "", "", "", "", "", "", "", "", "", "", "", "", "", "", "", "", "", "", "", 
  "", "", "", "", "", "", "", 115021., 150.777, 23., 4.81, 2.392, 3299.464, 
  16., 454.343, 12.02, "", "", "", "", 67.88, 0.62}, 
 {"FSM", "Oceania", "Micronesia (country)", "2021-04-27", 1., 0., 0., "", "", 
  0., 8.694, 0., 0., "", "", 0., "", "", "", "", "", "", "", "", "", "", "", 
  "", "", "", "", "", "", "", "", "", "", "", "", "", "", "", "", "", 
  115021., 150.777, 23., 4.81, 2.392, 3299.464, 16., 454.343, 12.02, "", "", 
  "", "", 67.88, 0.62}, {"FSM", "Oceania", "Micronesia (country)", 
  "2021-04-28", 1., 0., 0., "", "", 0., 8.694, 0., 0., "", "", 0., "", "", 
  "", "", "", "", "", "", "", "", "", "", "", "", "", "", "", "", "", "", "", 
  "", "", "", "", "", "", "", 115021., 150.777, 23., 4.81, 2.392, 3299.464, 
  16., 454.343, 12.02, "", "", "", "", 67.88, 0.62}, 
 {"FSM", "Oceania", "Micronesia (country)", "2021-04-29", 1., 0., 0., "", "", 
  0., 8.694, 0., 0., "", "", 0., "", "", "", "", "", "", "", "", "", "", "", 
  "", "", "", "", "", "", "", "", "", "", "", "", "", "", "", "", "", 
  115021., 150.777, 23., 4.81, 2.392, 3299.464, 16., 454.343, 12.02, "", "", 
  "", "", 67.88, 0.62}, {"FSM", "Oceania", "Micronesia (country)", 
  "2021-04-30", 1., 0., 0., "", "", 0., 8.694, 0., 0., "", "", 0., "", "", 
  "", "", "", "", "", "", "", "", "", "", "", "", "", "", "", "", "", "", "", 
  "", "", "", "", "", "", "", 115021., 150.777, 23., 4.81, 2.392, 3299.464, 
  16., 454.343, 12.02, "", "", "", "", 67.88, 0.62}, 
 {"FSM", "Oceania", "Micronesia (country)", "2021-05-01", 1., 0., 0., "", "", 
  0., 8.694, 0., 0., "", "", 0., "", "", "", "", "", "", "", "", "", "", "", 
  "", "", "", "", "", "", "", "", "", "", "", "", "", "", "", "", "", 
  115021., 150.777, 23., 4.81, 2.392, 3299.464, 16., 454.343, 12.02, "", "", 
  "", "", 67.88, 0.62}, {"FSM", "Oceania", "Micronesia (country)", 
  "2021-05-02", 1., 0., 0., "", "", 0., 8.694, 0., 0., "", "", 0., "", "", 
  "", "", "", "", "", "", "", "", "", "", "", "", "", "", "", "", "", "", "", 
  "", "", "", "", "", "", "", 115021., 150.777, 23., 4.81, 2.392, 3299.464, 
  16., 454.343, 12.02, "", "", "", "", 67.88, 0.62}, 
 {"FSM", "Oceania", "Micronesia (country)", "2021-05-03", 1., 0., 0., "", "", 
  0., 8.694, 0., 0., "", "", 0., "", "", "", "", "", "", "", "", "", "", "", 
  "", "", "", "", "", "", "", "", "", "", "", "", "", "", "", "", "", 
  115021., 150.777, 23., 4.81, 2.392, 3299.464, 16., 454.343, 12.02, "", "", 
  "", "", 67.88, 0.62}, {"FSM", "Oceania", "Micronesia (country)", 
  "2021-05-04", 1., 0., 0., "", "", 0., 8.694, 0., 0., "", "", 0., "", "", 
  "", "", "", "", "", "", "", "", "", "", "", "", "", "", "", "", "", "", "", 
  "", "", "", "", "", "", "", 115021., 150.777, 23., 4.81, 2.392, 3299.464, 
  16., 454.343, 12.02, "", "", "", "", 67.88, 0.62}, 
 {"FSM", "Oceania", "Micronesia (country)", "2021-05-05", 1., 0., 0., "", "", 
  0., 8.694, 0., 0., "", "", 0., "", "", "", "", "", "", "", "", "", "", "", 
  "", "", "", "", "", "", "", "", "", "", "", "", "", "", "", "", "", 
  115021., 150.777, 23., 4.81, 2.392, 3299.464, 16., 454.343, 12.02, "", "", 
  "", "", 67.88, 0.62}, {"FSM", "Oceania", "Micronesia (country)", 
  "2021-05-06", 1., 0., 0., "", "", 0., 8.694, 0., 0., "", "", 0., "", "", 
  "", "", "", "", "", "", "", "", "", "", "", "", "", "", "", "", "", "", "", 
  "", "", "", "", "", "", "", 115021., 150.777, 23., 4.81, 2.392, 3299.464, 
  16., 454.343, 12.02, "", "", "", "", 67.88, 0.62}, 
 {"FSM", "Oceania", "Micronesia (country)", "2021-05-07", 1., 0., 0., "", "", 
  0., 8.694, 0., 0., "", "", 0., "", "", "", "", "", "", "", "", "", "", "", 
  "", "", "", "", "", "", "", "", "", "", "", "", "", "", "", "", "", 
  115021., 150.777, 23., 4.81, 2.392, 3299.464, 16., 454.343, 12.02, "", "", 
  "", "", 67.88, 0.62}, {"FSM", "Oceania", "Micronesia (country)", 
  "2021-05-08", 1., 0., 0., "", "", 0., 8.694, 0., 0., "", "", 0., "", "", 
  "", "", "", "", "", "", "", "", "", "", "", "", "", "", "", "", "", "", "", 
  "", "", "", "", "", "", "", 115021., 150.777, 23., 4.81, 2.392, 3299.464, 
  16., 454.343, 12.02, "", "", "", "", 67.88, 0.62}, 
 {"FSM", "Oceania", "Micronesia (country)", "2021-05-09", 1., 0., 0., "", "", 
  0., 8.694, 0., 0., "", "", 0., "", "", "", "", "", "", "", "", "", "", "", 
  "", "", "", "", "", "", "", "", "", "", "", "", "", "", "", "", "", 
  115021., 150.777, 23., 4.81, 2.392, 3299.464, 16., 454.343, 12.02, "", "", 
  "", "", 67.88, 0.62}, {"FSM", "Oceania", "Micronesia (country)", 
  "2021-05-10", 1., 0., 0., "", "", 0., 8.694, 0., 0., "", "", 0., "", "", 
  "", "", "", "", "", "", "", "", "", "", "", "", "", "", "", "", "", "", "", 
  "", "", "", "", "", "", "", 115021., 150.777, 23., 4.81, 2.392, 3299.464, 
  16., 454.343, 12.02, "", "", "", "", 67.88, 0.62}, 
 {"FSM", "Oceania", "Micronesia (country)", "2021-05-11", 1., 0., 0., "", "", 
  0., 8.694, 0., 0., "", "", 0., "", "", "", "", "", "", "", "", "", "", "", 
  "", "", "", "", "", "", "", "", "", "", "", "", "", "", "", "", "", 
  115021., 150.777, 23., 4.81, 2.392, 3299.464, 16., 454.343, 12.02, "", "", 
  "", "", 67.88, 0.62}, {"FSM", "Oceania", "Micronesia (country)", 
  "2021-05-12", 1., 0., 0., "", "", 0., 8.694, 0., 0., "", "", 0., "", "", 
  "", "", "", "", "", "", "", "", "", "", "", "", "", "", "", "", "", "", "", 
  "", "", "", "", "", "", "", 115021., 150.777, 23., 4.81, 2.392, 3299.464, 
  16., 454.343, 12.02, "", "", "", "", 67.88, 0.62}, 
 {"FSM", "Oceania", "Micronesia (country)", "2021-05-13", 1., 0., 0., "", "", 
  0., 8.694, 0., 0., "", "", 0., "", "", "", "", "", "", "", "", "", "", "", 
  "", "", "", "", "", "", "", "", "", "", "", "", "", "", "", "", "", 
  115021., 150.777, 23., 4.81, 2.392, 3299.464, 16., 454.343, 12.02, "", "", 
  "", "", 67.88, 0.62}, {"FSM", "Oceania", "Micronesia (country)", 
  "2021-05-14", 1., 0., 0., "", "", 0., 8.694, 0., 0., "", "", 0., "", "", 
  "", "", "", "", "", "", "", "", "", "", "", "", "", "", "", "", "", "", "", 
  "", "", "", "", "", "", "", 115021., 150.777, 23., 4.81, 2.392, 3299.464, 
  16., 454.343, 12.02, "", "", "", "", 67.88, 0.62}, 
 {"FSM", "Oceania", "Micronesia (country)", "2021-05-15", 1., 0., 0., "", "", 
  0., 8.694, 0., 0., "", "", 0., "", "", "", "", "", "", "", "", "", "", "", 
  "", "", "", "", "", "", "", "", "", "", "", "", "", "", "", "", "", 
  115021., 150.777, 23., 4.81, 2.392, 3299.464, 16., 454.343, 12.02, "", "", 
  "", "", 67.88, 0.62}, {"FSM", "Oceania", "Micronesia (country)", 
  "2021-05-16", 1., 0., 0., "", "", 0., 8.694, 0., 0., "", "", 0., "", "", 
  "", "", "", "", "", "", "", "", "", "", "", "", "", "", "", "", "", "", "", 
  "", "", "", "", "", "", "", 115021., 150.777, 23., 4.81, 2.392, 3299.464, 
  16., 454.343, 12.02, "", "", "", "", 67.88, 0.62}, 
 {"FSM", "Oceania", "Micronesia (country)", "2021-05-17", 1., 0., 0., "", "", 
  0., 8.694, 0., 0., "", "", 0., "", "", "", "", "", "", "", "", "", "", "", 
  "", "", "", "", "", "", "", "", "", "", "", "", "", "", "", "", "", 
  115021., 150.777, 23., 4.81, 2.392, 3299.464, 16., 454.343, 12.02, "", "", 
  "", "", 67.88, 0.62}, {"FSM", "Oceania", "Micronesia (country)", 
  "2021-05-18", 1., 0., 0., "", "", 0., 8.694, 0., 0., "", "", 0., "", "", 
  "", "", "", "", "", "", "", "", "", "", "", "", "", "", "", "", "", "", "", 
  "", "", "", "", "", "", "", 115021., 150.777, 23., 4.81, 2.392, 3299.464, 
  16., 454.343, 12.02, "", "", "", "", 67.88, 0.62}, 
 {"FSM", "Oceania", "Micronesia (country)", "2021-05-19", 1., 0., 0., "", "", 
  0., 8.694, 0., 0., "", "", 0., "", "", "", "", "", "", "", "", "", "", "", 
  "", "", "", "", "", "", "", "", "", "", "", "", "", "", "", "", "", 
  115021., 150.777, 23., 4.81, 2.392, 3299.464, 16., 454.343, 12.02, "", "", 
  "", "", 67.88, 0.62}, {"FSM", "Oceania", "Micronesia (country)", 
  "2021-05-20", 1., 0., 0., "", "", 0., 8.694, 0., 0., "", "", 0., "", "", 
  "", "", "", "", "", "", "", "", "", "", "", "", "", "", "", "", "", "", "", 
  "", "", "", "", "", "", "", 115021., 150.777, 23., 4.81, 2.392, 3299.464, 
  16., 454.343, 12.02, "", "", "", "", 67.88, 0.62}, 
 {"FSM", "Oceania", "Micronesia (country)", "2021-05-21", 1., 0., 0., "", "", 
  0., 8.694, 0., 0., "", "", 0., "", "", "", "", "", "", "", "", "", "", "", 
  "", "", "", "", "", "", "", "", "", "", "", "", "", "", "", "", "", 
  115021., 150.777, 23., 4.81, 2.392, 3299.464, 16., 454.343, 12.02, "", "", 
  "", "", 67.88, 0.62}, {"FSM", "Oceania", "Micronesia (country)", 
  "2021-05-22", 1., 0., 0., "", "", 0., 8.694, 0., 0., "", "", 0., "", "", 
  "", "", "", "", "", "", "", "", "", "", "", "", "", "", "", "", "", "", "", 
  "", "", "", "", "", "", "", 115021., 150.777, 23., 4.81, 2.392, 3299.464, 
  16., 454.343, 12.02, "", "", "", "", 67.88, 0.62}, 
 {"FSM", "Oceania", "Micronesia (country)", "2021-05-23", 1., 0., 0., "", "", 
  0., 8.694, 0., 0., "", "", 0., "", "", "", "", "", "", "", "", "", "", "", 
  "", "", "", "", "", "", "", "", "", "", "", "", "", "", "", "", "", 
  115021., 150.777, 23., 4.81, 2.392, 3299.464, 16., 454.343, 12.02, "", "", 
  "", "", 67.88, 0.62}, {"FSM", "Oceania", "Micronesia (country)", 
  "2021-05-24", 1., 0., 0., "", "", 0., 8.694, 0., 0., "", "", 0., "", "", 
  "", "", "", "", "", "", "", "", "", "", "", "", "", "", "", "", "", "", "", 
  "", "", "", "", "", "", "", 115021., 150.777, 23., 4.81, 2.392, 3299.464, 
  16., 454.343, 12.02, "", "", "", "", 67.88, 0.62}, 
 {"FSM", "Oceania", "Micronesia (country)", "2021-05-25", 1., 0., 0., "", "", 
  0., 8.694, 0., 0., "", "", 0., "", "", "", "", "", "", "", "", "", "", "", 
  "", "", "", "", "", "", "", "", "", "", "", "", "", "", "", "", "", 
  115021., 150.777, 23., 4.81, 2.392, 3299.464, 16., 454.343, 12.02, "", "", 
  "", "", 67.88, 0.62}, {"FSM", "Oceania", "Micronesia (country)", 
  "2021-05-26", 1., 0., 0., "", "", 0., 8.694, 0., 0., "", "", 0., "", "", 
  "", "", "", "", "", "", "", "", "", "", "", "", "", "", "", "", "", "", "", 
  "", "", "", "", "", "", "", 115021., 150.777, 23., 4.81, 2.392, 3299.464, 
  16., 454.343, 12.02, "", "", "", "", 67.88, 0.62}, 
 {"FSM", "Oceania", "Micronesia (country)", "2021-05-27", 1., 0., 0., "", "", 
  0., 8.694, 0., 0., "", "", 0., "", "", "", "", "", "", "", "", "", "", "", 
  "", "", "", "", "", "", "", "", "", "", "", "", "", "", "", "", "", 
  115021., 150.777, 23., 4.81, 2.392, 3299.464, 16., 454.343, 12.02, "", "", 
  "", "", 67.88, 0.62}, {"FSM", "Oceania", "Micronesia (country)", 
  "2021-05-28", 1., 0., 0., "", "", 0., 8.694, 0., 0., "", "", 0., "", "", 
  "", "", "", "", "", "", "", "", "", "", "", "", "", "", "", "", "", "", "", 
  "", "", "", "", "", "", "", 115021., 150.777, 23., 4.81, 2.392, 3299.464, 
  16., 454.343, 12.02, "", "", "", "", 67.88, 0.62}, 
 {"FSM", "Oceania", "Micronesia (country)", "2021-05-29", 1., 0., 0., "", "", 
  0., 8.694, 0., 0., "", "", 0., "", "", "", "", "", "", "", "", "", "", "", 
  "", "", "", "", "", "", "", "", "", "", "", "", "", "", "", "", "", 
  115021., 150.777, 23., 4.81, 2.392, 3299.464, 16., 454.343, 12.02, "", "", 
  "", "", 67.88, 0.62}, {"FSM", "Oceania", "Micronesia (country)", 
  "2021-05-30", 1., 0., 0., "", "", 0., 8.694, 0., 0., "", "", 0., "", "", 
  "", "", "", "", "", "", "", "", "", "", "", "", "", "", "", "", "", "", "", 
  "", "", "", "", "", "", "", 115021., 150.777, 23., 4.81, 2.392, 3299.464, 
  16., 454.343, 12.02, "", "", "", "", 67.88, 0.62}, 
 {"FSM", "Oceania", "Micronesia (country)", "2021-05-31", 1., 0., 0., "", "", 
  0., 8.694, 0., 0., "", "", 0., "", "", "", "", "", "", "", "", "", "", "", 
  "", "", "", "", "", "", "", "", "", "", "", "", "", "", "", "", "", 
  115021., 150.777, 23., 4.81, 2.392, 3299.464, 16., 454.343, 12.02, "", "", 
  "", "", 67.88, 0.62}, {"FSM", "Oceania", "Micronesia (country)", 
  "2021-06-01", 1., 0., 0., "", "", 0., 8.694, 0., 0., "", "", 0., "", "", 
  "", "", "", "", "", "", "", "", "", "", "", "", "", "", "", "", "", "", "", 
  "", "", "", "", "", "", "", 115021., 150.777, 23., 4.81, 2.392, 3299.464, 
  16., 454.343, 12.02, "", "", "", "", 67.88, 0.62}, 
 {"FSM", "Oceania", "Micronesia (country)", "2021-06-02", 1., 0., 0., "", "", 
  0., 8.694, 0., 0., "", "", 0., "", "", "", "", "", "", "", "", "", "", "", 
  "", "", "", "", "", "", "", "", "", "", "", "", "", "", "", "", "", 
  115021., 150.777, 23., 4.81, 2.392, 3299.464, 16., 454.343, 12.02, "", "", 
  "", "", 67.88, 0.62}, {"FSM", "Oceania", "Micronesia (country)", 
  "2021-06-03", 1., 0., 0., "", "", 0., 8.694, 0., 0., "", "", 0., "", "", 
  "", "", "", "", "", "", "", "", "", "", "", "", "", "", "", "", "", "", "", 
  "", "", "", "", "", "", "", 115021., 150.777, 23., 4.81, 2.392, 3299.464, 
  16., 454.343, 12.02, "", "", "", "", 67.88, 0.62}, 
 {"FSM", "Oceania", "Micronesia (country)", "2021-06-04", 1., 0., 0., "", "", 
  0., 8.694, 0., 0., "", "", 0., "", "", "", "", "", "", "", "", "", "", "", 
  "", "", "", "", "", "", "", "", "", "", "", "", "", "", "", "", "", 
  115021., 150.777, 23., 4.81, 2.392, 3299.464, 16., 454.343, 12.02, "", "", 
  "", "", 67.88, 0.62}, {"FSM", "Oceania", "Micronesia (country)", 
  "2021-06-05", 1., 0., 0., "", "", 0., 8.694, 0., 0., "", "", 0., "", "", 
  "", "", "", "", "", "", "", "", "", "", "", "", "", "", "", "", "", "", "", 
  "", "", "", "", "", "", "", 115021., 150.777, 23., 4.81, 2.392, 3299.464, 
  16., 454.343, 12.02, "", "", "", "", 67.88, 0.62}, 
 {"FSM", "Oceania", "Micronesia (country)", "2021-06-06", 1., 0., 0., "", "", 
  0., 8.694, 0., 0., "", "", 0., "", "", "", "", "", "", "", "", "", "", "", 
  "", "", "", "", "", "", "", "", "", "", "", "", "", "", "", "", "", 
  115021., 150.777, 23., 4.81, 2.392, 3299.464, 16., 454.343, 12.02, "", "", 
  "", "", 67.88, 0.62}, {"FSM", "Oceania", "Micronesia (country)", 
  "2021-06-07", 1., 0., 0., "", "", 0., 8.694, 0., 0., "", "", 0., "", "", 
  "", "", "", "", "", "", "", "", "", "", "", "", "", "", "", "", "", "", "", 
  "", "", "", "", "", "", "", 115021., 150.777, 23., 4.81, 2.392, 3299.464, 
  16., 454.343, 12.02, "", "", "", "", 67.88, 0.62}, 
 {"MDA", "Europe", "Moldova", "2020-03-08", 1., 1., "", "", "", "", 0.248, 
  0.248, "", "", "", "", "", "", "", "", "", "", "", "", "", "", "", "", "", 
  "", "", "", "", "", "", "", "", "", "", "", "", "", "", 11.11, 4.033963*^6, 
  123.655, 37.6, 10.864, 6.955, 5189.972, 0.2, 408.502, 5.72, 5.9, 44.6, 
  86.979, 5.8, 71.9, 0.75}, {"MDA", "Europe", "Moldova", "2020-03-09", 1., 
  0., "", "", "", "", 0.248, 0., "", "", "", "", "", "", "", "", "", "", "", 
  "", "", "", "", "", "", "", "", "", "", "", "", "", "", "", "", "", "", "", 
  "", 11.11, 4.033963*^6, 123.655, 37.6, 10.864, 6.955, 5189.972, 0.2, 
  408.502, 5.72, 5.9, 44.6, 86.979, 5.8, 71.9, 0.75}, 
 {"MDA", "Europe", "Moldova", "2020-03-10", 3., 2., "", "", "", "", 0.744, 
  0.496, "", "", "", "", "", "", "", "", "", "", "", "", "", "", "", "", "", 
  "", "", "", "", "", "", "", "", "", "", "", "", "", "", 33.33, 4.033963*^6, 
  123.655, 37.6, 10.864, 6.955, 5189.972, 0.2, 408.502, 5.72, 5.9, 44.6, 
  86.979, 5.8, 71.9, 0.75}, {"MDA", "Europe", "Moldova", "2020-03-11", 3., 
  0., "", "", "", "", 0.744, 0., "", "", "", "", "", "", "", "", "", "", "", 
  "", "", "", "", "", "", "", "", "", "", "", "", "", "", "", "", "", "", "", 
  "", 51.85, 4.033963*^6, 123.655, 37.6, 10.864, 6.955, 5189.972, 0.2, 
  408.502, 5.72, 5.9, 44.6, 86.979, 5.8, 71.9, 0.75}, 
 {"MDA", "Europe", "Moldova", "2020-03-12", 3., 0., "", "", "", "", 0.744, 
  0., "", "", "", "", "", "", "", "", "", "", "", "", "", "", "", "", "", "", 
  "", "", "", "", "", "", "", "", "", "", "", "", "", 51.85, 4.033963*^6, 
  123.655, 37.6, 10.864, 6.955, 5189.972, 0.2, 408.502, 5.72, 5.9, 44.6, 
  86.979, 5.8, 71.9, 0.75}, {"MDA", "Europe", "Moldova", "2020-03-13", 6., 
  3., 0.857, "", "", 0., 1.487, 0.744, 0.212, "", "", 0., "", "", "", "", "", 
  "", "", "", "", "", "", "", "", "", "", "", "", "", "", "", "", "", "", "", 
  "", "", "", 51.85, 4.033963*^6, 123.655, 37.6, 10.864, 6.955, 5189.972, 
  0.2, 408.502, 5.72, 5.9, 44.6, 86.979, 5.8, 71.9, 0.75}, 
 {"MDA", "Europe", "Moldova", "2020-03-14", 12., 6., 1.714, "", "", 0., 
  2.975, 1.487, 0.425, "", "", 0., "", "", "", "", "", "", "", "", "", "", 
  "", "", "", "", "", "", "", "", "", "", "", "", "", "", "", "", "", 51.85, 
  4.033963*^6, 123.655, 37.6, 10.864, 6.955, 5189.972, 0.2, 408.502, 5.72, 
  5.9, 44.6, 86.979, 5.8, 71.9, 0.75}, {"MDA", "Europe", "Moldova", 
  "2020-03-15", 23., 11., 3.143, "", "", 0., 5.702, 2.727, 0.779, "", "", 0., 
  "", "", "", "", "", "", "", "", "", "", "", "", "", "", "", "", "", "", "", 
  "", "", "", "", "", "", "", "", 51.85, 4.033963*^6, 123.655, 37.6, 10.864, 
  6.955, 5189.972, 0.2, 408.502, 5.72, 5.9, 44.6, 86.979, 5.8, 71.9, 0.75}, 
 {"MDA", "Europe", "Moldova", "2020-03-16", 23., 0., 3.143, "", "", 0., 
  5.702, 0., 0.779, "", "", 0., "", "", "", "", "", "", "", "", "", "", "", 
  "", "", "", "", "", "", "", "", "", "", "", "", "", "", "", "", 51.85, 
  4.033963*^6, 123.655, 37.6, 10.864, 6.955, 5189.972, 0.2, 408.502, 5.72, 
  5.9, 44.6, 86.979, 5.8, 71.9, 0.75}, {"MDA", "Europe", "Moldova", 
  "2020-03-17", 30., 7., 3.857, "", "", 0., 7.437, 1.735, 0.956, "", "", 0., 
  "", "", "", "", "", "", "", "", "", "", "", "", "", "", "", "", "", "", "", 
  "", "", "", "", "", "", "", "", 54.63, 4.033963*^6, 123.655, 37.6, 10.864, 
  6.955, 5189.972, 0.2, 408.502, 5.72, 5.9, 44.6, 86.979, 5.8, 71.9, 0.75}, 
 {"MDA", "Europe", "Moldova", "2020-03-18", 30., 0., 3.857, 1., 1., 0.143, 
  7.437, 0., 0.956, 0.248, 0.248, 0.035, "", "", "", "", "", "", "", "", "", 
  "", "", "", "", "", "", "", "", "", "", "", "", "", "", "", "", "", "", 
  54.63, 4.033963*^6, 123.655, 37.6, 10.864, 6.955, 5189.972, 0.2, 408.502, 
  5.72, 5.9, 44.6, 86.979, 5.8, 71.9, 0.75}, {"MDA", "Europe", "Moldova", 
  "2020-03-19", 49., 19., 6.571, 1., 0., 0.143, 12.147, 4.71, 1.629, 0.248, 
  0., 0.035, "", "", "", "", "", "", "", "", "", "", "", "", "", "", "", "", 
  "", "", "", "", "", "", "", "", "", "", "", 54.63, 4.033963*^6, 123.655, 
  37.6, 10.864, 6.955, 5189.972, 0.2, 408.502, 5.72, 5.9, 44.6, 86.979, 5.8, 
  71.9, 0.75}, {"MDA", "Europe", "Moldova", "2020-03-20", 66., 17., 8.571, 
  1., 0., 0.143, 16.361, 4.214, 2.125, 0.248, 0., 0.035, "", "", "", "", "", 
  "", "", "", "", "", "", "", "", "", "", "", "", "", "", "", "", "", "", "", 
  "", "", "", 54.63, 4.033963*^6, 123.655, 37.6, 10.864, 6.955, 5189.972, 
  0.2, 408.502, 5.72, 5.9, 44.6, 86.979, 5.8, 71.9, 0.75}, 
 {"MDA", "Europe", "Moldova", "2020-03-21", 80., 14., 9.714, 1., 0., 0.143, 
  19.832, 3.471, 2.408, 0.248, 0., 0.035, "", "", "", "", "", "", "", "", "", 
  "", "", "", "", "", "", "", "", "", "", "", "", "", "", "", "", "", "", 
  57.41, 4.033963*^6, 123.655, 37.6, 10.864, 6.955, 5189.972, 0.2, 408.502, 
  5.72, 5.9, 44.6, 86.979, 5.8, 71.9, 0.75}, {"MDA", "Europe", "Moldova", 
  "2020-03-22", 94., 14., 10.143, 1., 0., 0.143, 23.302, 3.471, 2.514, 0.248, 
  0., 0.035, "", "", "", "", "", "", "", "", "", "", "", "", "", "", "", "", 
  "", "", "", "", "", "", "", "", "", "", "", 57.41, 4.033963*^6, 123.655, 
  37.6, 10.864, 6.955, 5189.972, 0.2, 408.502, 5.72, 5.9, 44.6, 86.979, 5.8, 
  71.9, 0.75}, {"MDA", "Europe", "Moldova", "2020-03-23", 109., 15., 12.286, 
  1., 0., 0.143, 27.021, 3.718, 3.046, 0.248, 0., 0.035, "", "", "", "", "", 
  "", "", "", "", "", "", "", "", "", "", "", "", "", "", "", "", "", "", "", 
  "", "", "", 65.74, 4.033963*^6, 123.655, 37.6, 10.864, 6.955, 5189.972, 
  0.2, 408.502, 5.72, 5.9, 44.6, 86.979, 5.8, 71.9, 0.75}, 
 {"MDA", "Europe", "Moldova", "2020-03-24", 125., 16., 13.571, 1., 0., 0.143, 
  30.987, 3.966, 3.364, 0.248, 0., 0.035, 1.39, "", "", "", "", "", "", "", 
  "", "", "", "", "", "", "", "", "", "", "", "", "", "", "", "", "", "", "", 
  87.04, 4.033963*^6, 123.655, 37.6, 10.864, 6.955, 5189.972, 0.2, 408.502, 
  5.72, 5.9, 44.6, 86.979, 5.8, 71.9, 0.75}, {"MDA", "Europe", "Moldova", 
  "2020-03-25", 149., 24., 17., 1., 0., 0., 36.936, 5.949, 4.214, 0.248, 0., 
  0., 1.43, "", "", "", "", "", "", "", "", "", "", "", "", "", "", "", "", 
  "", "", "", "", "", "", "", "", "", "", 87.04, 4.033963*^6, 123.655, 37.6, 
  10.864, 6.955, 5189.972, 0.2, 408.502, 5.72, 5.9, 44.6, 86.979, 5.8, 71.9, 
  0.75}, {"MDA", "Europe", "Moldova", "2020-03-26", 177., 28., 18.286, 1., 
  0., 0., 43.877, 6.941, 4.533, 0.248, 0., 0., 1.48, "", "", "", "", "", "", 
  "", "", "", "", "", "", "", "", "", "", "", "", "", "", "", "", "", "", "", 
  "", 87.04, 4.033963*^6, 123.655, 37.6, 10.864, 6.955, 5189.972, 0.2, 
  408.502, 5.72, 5.9, 44.6, 86.979, 5.8, 71.9, 0.75}, 
 {"MDA", "Europe", "Moldova", "2020-03-27", 199., 22., 19., 2., 1., 0.143, 
  49.331, 5.454, 4.71, 0.496, 0.248, 0.035, 1.53, "", "", "", "", "", "", "", 
  "", "", "", "", "", "", "", "", "", "", "", "", "", "", "", "", "", "", "", 
  87.04, 4.033963*^6, 123.655, 37.6, 10.864, 6.955, 5189.972, 0.2, 408.502, 
  5.72, 5.9, 44.6, 86.979, 5.8, 71.9, 0.75}, {"MDA", "Europe", "Moldova", 
  "2020-03-28", 231., 32., 21.571, 2., 0., 0.143, 57.264, 7.933, 5.347, 
  0.496, 0., 0.035, 1.62, "", "", "", "", "", "", "", "", "", "", "", "", "", 
  "", "", "", "", "", "", "", "", "", "", "", "", "", 87.04, 4.033963*^6, 
  123.655, 37.6, 10.864, 6.955, 5189.972, 0.2, 408.502, 5.72, 5.9, 44.6, 
  86.979, 5.8, 71.9, 0.75}, {"MDA", "Europe", "Moldova", "2020-03-29", 263., 
  32., 24.143, 2., 0., 0.143, 65.196, 7.933, 5.985, 0.496, 0., 0.035, 1.74, 
  "", "", "", "", "", "", "", "", "", "", "", "", "", "", "", "", "", "", "", 
  "", "", "", "", "", "", "", 87.04, 4.033963*^6, 123.655, 37.6, 10.864, 
  6.955, 5189.972, 0.2, 408.502, 5.72, 5.9, 44.6, 86.979, 5.8, 71.9, 0.75}, 
 {"MDA", "Europe", "Moldova", "2020-03-30", 298., 35., 27., 2., 0., 0.143, 
  73.873, 8.676, 6.693, 0.496, 0., 0.035, 1.86, "", "", "", "", "", "", "", 
  "", "", "", "", "", "", "", "", "", "", "", "", "", "", "", "", "", "", "", 
  87.04, 4.033963*^6, 123.655, 37.6, 10.864, 6.955, 5189.972, 0.2, 408.502, 
  5.72, 5.9, 44.6, 86.979, 5.8, 71.9, 0.75}, {"MDA", "Europe", "Moldova", 
  "2020-03-31", 353., 55., 32.571, 4., 2., 0.429, 87.507, 13.634, 8.074, 
  0.992, 0.496, 0.106, 1.97, "", "", "", "", "", "", "", "", "", "", "", "", 
  "", "", "", "", "", "", "", "", "", "", "", "", "", "", 87.04, 4.033963*^6, 
  123.655, 37.6, 10.864, 6.955, 5189.972, 0.2, 408.502, 5.72, 5.9, 44.6, 
  86.979, 5.8, 71.9, 0.75}, {"MDA", "Europe", "Moldova", "2020-04-01", 423., 
  70., 39.143, 5., 1., 0.571, 104.86, 17.353, 9.703, 1.239, 0.248, 0.142, 
  2.03, "", "", "", "", "", "", "", "", "", "", "", "", "", "", "", "", "", 
  "", "", "", "", "", "", "", "", "", 87.04, 4.033963*^6, 123.655, 37.6, 
  10.864, 6.955, 5189.972, 0.2, 408.502, 5.72, 5.9, 44.6, 86.979, 5.8, 71.9, 
  0.75}, {"MDA", "Europe", "Moldova", "2020-04-02", 505., 82., 46.857, 6., 
  1., 0.714, 125.187, 20.327, 11.616, 1.487, 0.248, 0.177, 2.07, "", "", "", 
  "", "", "", "", "", "", "", "", "", "", "", "", "", "", "", "", "", "", "", 
  "", "", "", "", 87.04, 4.033963*^6, 123.655, 37.6, 10.864, 6.955, 5189.972, 
  0.2, 408.502, 5.72, 5.9, 44.6, 86.979, 5.8, 71.9, 0.75}, 
 {"MDA", "Europe", "Moldova", "2020-04-03", 591., 86., 56., 8., 2., 0.857, 
  146.506, 21.319, 13.882, 1.983, 0.496, 0.212, 2.08, "", "", "", "", "", "", 
  "", "", "", "", "", "", "", "", "", "", "", "", "", "", "", "", "", "", "", 
  "", 87.04, 4.033963*^6, 123.655, 37.6, 10.864, 6.955, 5189.972, 0.2, 
  408.502, 5.72, 5.9, 44.6, 86.979, 5.8, 71.9, 0.75}, 
 {"MDA", "Europe", "Moldova", "2020-04-04", 752., 161., 74.429, 12., 4., 
  1.429, 186.417, 39.911, 18.45, 2.975, 0.992, 0.354, 2.07, "", "", "", "", 
  "", "", "", "", "", "", "", "", "", "", "", "", "", "", "", "", "", "", "", 
  "", "", "", 87.04, 4.033963*^6, 123.655, 37.6, 10.864, 6.955, 5189.972, 
  0.2, 408.502, 5.72, 5.9, 44.6, 86.979, 5.8, 71.9, 0.75}, 
 {"MDA", "Europe", "Moldova", "2020-04-05", 864., 112., 85.857, 15., 3., 
  1.857, 214.181, 27.764, 21.284, 3.718, 0.744, 0.46, 1.93, "", "", "", "", 
  "", "", "", "", "", "", "", "", "", "", "", "", "", "", "", "", "", "", "", 
  "", "", "", 87.04, 4.033963*^6, 123.655, 37.6, 10.864, 6.955, 5189.972, 
  0.2, 408.502, 5.72, 5.9, 44.6, 86.979, 5.8, 71.9, 0.75}, 
 {"MDA", "Europe", "Moldova", "2020-04-06", 965., 101., 95.286, 19., 4., 
  2.429, 239.219, 25.037, 23.621, 4.71, 0.992, 0.602, 1.78, "", "", "", "", 
  "", "", "", "", "", "", "", "", "", "", "", "", "", "", "", "", "", "", "", 
  "", "", "", 87.04, 4.033963*^6, 123.655, 37.6, 10.864, 6.955, 5189.972, 
  0.2, 408.502, 5.72, 5.9, 44.6, 86.979, 5.8, 71.9, 0.75}, 
 {"MDA", "Europe", "Moldova", "2020-04-07", 1056., 91., 100.429, 22., 3., 
  2.571, 261.777, 22.558, 24.896, 5.454, 0.744, 0.637, 1.61, "", "", "", "", 
  "", "", "", "", "", "", "", "", "", "", "", "", "", "", "", "", "", "", "", 
  "", "", "", 87.04, 4.033963*^6, 123.655, 37.6, 10.864, 6.955, 5189.972, 
  0.2, 408.502, 5.72, 5.9, 44.6, 86.979, 5.8, 71.9, 0.75}, 
 {"MDA", "Europe", "Moldova", "2020-04-08", 1174., 118., 107.286, 27., 5., 
  3.143, 291.029, 29.252, 26.596, 6.693, 1.239, 0.779, 1.52, "", "", "", "", 
  "", "", "", "", "", "", "", "", "", "", "", "", "", "", "", "", "", "", "", 
  "", "", "", 87.04, 4.033963*^6, 123.655, 37.6, 10.864, 6.955, 5189.972, 
  0.2, 408.502, 5.72, 5.9, 44.6, 86.979, 5.8, 71.9, 0.75}, 
 {"MDA", "Europe", "Moldova", "2020-04-09", 1289., 115., 112., 29., 2., 
  3.286, 319.537, 28.508, 27.764, 7.189, 0.496, 0.815, 1.45, "", "", "", "", 
  "", "", "", "", "", "", "", "", "", "", "", "", "", "", "", "", "", "", "", 
  "", "", "", 87.04, 4.033963*^6, 123.655, 37.6, 10.864, 6.955, 5189.972, 
  0.2, 408.502, 5.72, 5.9, 44.6, 86.979, 5.8, 71.9, 0.75}, 
 {"MDA", "Europe", "Moldova", "2020-04-10", 1438., 149., 121., 29., 0., 3., 
  356.473, 36.936, 29.995, 7.189, 0., 0.744, 1.41, "", "", "", "", "", "", 
  "", "", "", "", "", "", "", "", "", "", "", "", "", "", "", "", "", "", "", 
  "", 87.04, 4.033963*^6, 123.655, 37.6, 10.864, 6.955, 5189.972, 0.2, 
  408.502, 5.72, 5.9, 44.6, 86.979, 5.8, 71.9, 0.75}, 
 {"MDA", "Europe", "Moldova", "2020-04-11", 1560., 122., 115.429, 30., 1., 
  2.571, 386.716, 30.243, 28.614, 7.437, 0.248, 0.637, 1.33, "", "", "", "", 
  "", "", "", "", "", "", "", "", "", "", "", "", "", "", "", "", "", "", "", 
  "", "", "", 87.04, 4.033963*^6, 123.655, 37.6, 10.864, 6.955, 5189.972, 
  0.2, 408.502, 5.72, 5.9, 44.6, 86.979, 5.8, 71.9, 0.75}, 
 {"MDA", "Europe", "Moldova", "2020-04-12", 1662., 102., 114., 31., 1., 
  2.286, 412.002, 25.285, 28.26, 7.685, 0.248, 0.567, 1.3, "", "", "", "", 
  "", "", "", "", "", "", "", "", "", "", "", "", "", "", "", "", "", "", "", 
  "", "", "", 87.04, 4.033963*^6, 123.655, 37.6, 10.864, 6.955, 5189.972, 
  0.2, 408.502, 5.72, 5.9, 44.6, 86.979, 5.8, 71.9, 0.75}, 
 {"MDA", "Europe", "Moldova", "2020-04-13", 1712., 50., 106.714, 35., 4., 
  2.286, 424.397, 12.395, 26.454, 8.676, 0.992, 0.567, 1.27, "", "", "", "", 
  "", "", "", "", "", "", "", "", "", "", "", "", "", "", "", "", "", "", "", 
  "", "", "", 87.04, 4.033963*^6, 123.655, 37.6, 10.864, 6.955, 5189.972, 
  0.2, 408.502, 5.72, 5.9, 44.6, 86.979, 5.8, 71.9, 0.75}, 
 {"MDA", "Europe", "Moldova", "2020-04-14", 1934., 222., 125.429, 40., 5., 
  2.571, 479.429, 55.033, 31.093, 9.916, 1.239, 0.637, 1.28, "", "", "", "", 
  "", "", "", "", "", "", "", "", "", "", "", "", "", "", "", "", "", "", "", 
  "", "", "", 87.04, 4.033963*^6, 123.655, 37.6, 10.864, 6.955, 5189.972, 
  0.2, 408.502, 5.72, 5.9, 44.6, 86.979, 5.8, 71.9, 0.75}, 
 {"MDA", "Europe", "Moldova", "2020-04-15", 2049., 115., 125., 46., 6., 
  2.714, 507.937, 28.508, 30.987, 11.403, 1.487, 0.673, 1.17, "", "", "", "", 
  "", "", "", "", "", "", "", "", "", "", "", "", "", "", "", "", "", "", "", 
  "", "", "", 87.04, 4.033963*^6, 123.655, 37.6, 10.864, 6.955, 5189.972, 
  0.2, 408.502, 5.72, 5.9, 44.6, 86.979, 5.8, 71.9, 0.75}, 
 {"MDA", "Europe", "Moldova", "2020-04-16", 2154., 105., 123.571, 54., 8., 
  3.571, 533.966, 26.029, 30.633, 13.386, 1.983, 0.885, 1.1, "", "", "", "", 
  "", "", "", "", "", "", "", "", "", "", "", "", "", "", "", "", "", "", "", 
  "", "", "", 87.04, 4.033963*^6, 123.655, 37.6, 10.864, 6.955, 5189.972, 
  0.2, 408.502, 5.72, 5.9, 44.6, 86.979, 5.8, 71.9, 0.75}, 
 {"MDA", "Europe", "Moldova", "2020-04-17", 2264., 110., 118., 56., 2., 
  3.857, 561.235, 27.268, 29.252, 13.882, 0.496, 0.956, 1.06, "", "", "", "", 
  "", "", "", "", "", "", "", "", "", "", "", "", "", "", "", "", "", "", "", 
  "", "", "", 87.04, 4.033963*^6, 123.655, 37.6, 10.864, 6.955, 5189.972, 
  0.2, 408.502, 5.72, 5.9, 44.6, 86.979, 5.8, 71.9, 0.75}, 
 {"MDA", "Europe", "Moldova", "2020-04-18", 2378., 114., 116.857, 57., 1., 
  3.857, 589.495, 28.26, 28.968, 14.13, 0.248, 0.956, 1.05, "", "", "", "", 
  "", "", "", "", "", "", "", "", "", "", "", "", "", "", "", "", "", "", "", 
  "", "", "", 84.26, 4.033963*^6, 123.655, 37.6, 10.864, 6.955, 5189.972, 
  0.2, 408.502, 5.72, 5.9, 44.6, 86.979, 5.8, 71.9, 0.75}, 
 {"MDA", "Europe", "Moldova", "2020-04-19", 2472., 94., 115.714, 67., 10., 
  5.143, 612.797, 23.302, 28.685, 16.609, 2.479, 1.275, 1.06, "", "", "", "", 
  "", "", "", "", "", "", "", "", "", "", "", "", "", "", "", "", "", "", "", 
  "", "", "", 84.26, 4.033963*^6, 123.655, 37.6, 10.864, 6.955, 5189.972, 
  0.2, 408.502, 5.72, 5.9, 44.6, 86.979, 5.8, 71.9, 0.75}, 
 {"MDA", "Europe", "Moldova", "2020-04-20", 2548., 76., 119.429, 70., 3., 5., 
  631.637, 18.84, 29.606, 17.353, 0.744, 1.239, 1.06, "", "", "", "", "", "", 
  "", "", "", "", "", "", "", "", "", "", "", "", "", "", "", "", "", "", "", 
  "", 84.26, 4.033963*^6, 123.655, 37.6, 10.864, 6.955, 5189.972, 0.2, 
  408.502, 5.72, 5.9, 44.6, 86.979, 5.8, 71.9, 0.75}, 
 {"MDA", "Europe", "Moldova", "2020-04-21", 2614., 66., 97.143, 72., 2., 
  4.571, 647.998, 16.361, 24.081, 17.848, 0.496, 1.133, 1.06, "", "", "", "", 
  "", "", "", "", "", "", "", "", "", "", "", "", "", "", "", "", "", "", "", 
  "", "", "", 84.26, 4.033963*^6, 123.655, 37.6, 10.864, 6.955, 5189.972, 
  0.2, 408.502, 5.72, 5.9, 44.6, 86.979, 5.8, 71.9, 0.75}, 
 {"MDA", "Europe", "Moldova", "2020-04-22", 2778., 164., 104.143, 75., 3., 
  4.143, 688.653, 40.655, 25.817, 18.592, 0.744, 1.027, 1.14, "", "", "", "", 
  "", "", "", "", "", "", "", "", "", "", "", "", "", "", "", "", "", "", "", 
  "", "", "", 84.26, 4.033963*^6, 123.655, 37.6, 10.864, 6.955, 5189.972, 
  0.2, 408.502, 5.72, 5.9, 44.6, 86.979, 5.8, 71.9, 0.75}, 
 {"MDA", "Europe", "Moldova", "2020-04-23", 2926., 148., 110.286, 80., 5., 
  3.714, 725.341, 36.688, 27.339, 19.832, 1.239, 0.921, 1.18, "", "", "", "", 
  "", "", "", "", "", "", "", "", "", "", "", "", "", "", "", "", "", "", "", 
  "", "", "", 84.26, 4.033963*^6, 123.655, 37.6, 10.864, 6.955, 5189.972, 
  0.2, 408.502, 5.72, 5.9, 44.6, 86.979, 5.8, 71.9, 0.75}, 
 {"MDA", "Europe", "Moldova", "2020-04-24", 3110., 184., 120.857, 84., 4., 
  4., 770.954, 45.613, 29.96, 20.823, 0.992, 0.992, 1.2, "", "", "", "", "", 
  "", "", "", "", "", "", "", "", "", "", "", "", "", "", "", "", "", "", "", 
  "", "", 84.26, 4.033963*^6, 123.655, 37.6, 10.864, 6.955, 5189.972, 0.2, 
  408.502, 5.72, 5.9, 44.6, 86.979, 5.8, 71.9, 0.75}, 
 {"MDA", "Europe", "Moldova", "2020-04-25", 3304., 194., 132.286, 94., 10., 
  5.286, 819.046, 48.092, 32.793, 23.302, 2.479, 1.31, 1.18, "", "", "", "", 
  "", "", "", "", "", "", "", "", "", "", "", "", "", "", "", "", "", "", "", 
  "", "", "", 84.26, 4.033963*^6, 123.655, 37.6, 10.864, 6.955, 5189.972, 
  0.2, 408.502, 5.72, 5.9, 44.6, 86.979, 5.8, 71.9, 0.75}, 
 {"MDA", "Europe", "Moldova", "2020-04-26", 3408., 104., 133.714, 96., 2., 
  4.143, 844.827, 25.781, 33.147, 23.798, 0.496, 1.027, 1.12, "", "", "", "", 
  "", "", "", "", "", "", "", "", "", "", "", "", "", "", "", "", "", "", "", 
  "", "", "", 84.26, 4.033963*^6, 123.655, 37.6, 10.864, 6.955, 5189.972, 
  0.2, 408.502, 5.72, 5.9, 44.6, 86.979, 5.8, 71.9, 0.75}, 
 {"MDA", "Europe", "Moldova", "2020-04-27", 3481., 73., 133.286, 102., 6., 
  4.571, 862.923, 18.096, 33.041, 25.285, 1.487, 1.133, 1.05, "", "", "", "", 
  "", "", "", "", "", "", "", "", "", "", "", "", "", "", "", "", "", "", "", 
  "", "", "", 84.26, 4.033963*^6, 123.655, 37.6, 10.864, 6.955, 5189.972, 
  0.2, 408.502, 5.72, 5.9, 44.6, 86.979, 5.8, 71.9, 0.75}, 
 {"MDA", "Europe", "Moldova", "2020-04-28", 3638., 157., 146.286, 103., 1., 
  4.429, 901.843, 38.92, 36.264, 25.533, 0.248, 1.098, 1.01, "", "", "", "", 
  "", "", "", "", "", "", "", "", "", "", "", "", "", "", "", "", "", "", "", 
  "", "", "", 84.26, 4.033963*^6, 123.655, 37.6, 10.864, 6.955, 5189.972, 
  0.2, 408.502, 5.72, 5.9, 44.6, 86.979, 5.8, 71.9, 0.75}, 
 {"MDA", "Europe", "Moldova", "2020-04-29", 3771., 133., 141.857, 111., 8., 
  5.143, 934.813, 32.97, 35.166, 27.516, 1.983, 1.275, 0.95, "", "", "", "", 
  "", "", "", "", "", "", "", "", "", "", "", "", "", "", "", "", "", "", "", 
  "", "", "", 84.26, 4.033963*^6, 123.655, 37.6, 10.864, 6.955, 5189.972, 
  0.2, 408.502, 5.72, 5.9, 44.6, 86.979, 5.8, 71.9, 0.75}, 
 {"MDA", "Europe", "Moldova", "2020-04-30", 3897., 126., 138.714, 116., 5., 
  5.143, 966.048, 31.235, 34.387, 28.756, 1.239, 1.275, 0.91, "", "", "", "", 
  "", "", "", "", "", "", "", "", "", "", "", "", "", "", "", "", "", "", "", 
  "", "", "", 84.26, 4.033963*^6, 123.655, 37.6, 10.864, 6.955, 5189.972, 
  0.2, 408.502, 5.72, 5.9, 44.6, 86.979, 5.8, 71.9, 0.75}, 
 {"MDA", "Europe", "Moldova", "2020-05-01", 3980., 83., 124.286, 122., 6., 
  5.429, 986.623, 20.575, 30.81, 30.243, 1.487, 1.346, 0.87, "", "", "", "", 
  "", "", "", "", "", "", "", "", "", "", "", "", "", "", "", "", "", "", "", 
  "", "", "", 84.26, 4.033963*^6, 123.655, 37.6, 10.864, 6.955, 5189.972, 
  0.2, 408.502, 5.72, 5.9, 44.6, 86.979, 5.8, 71.9, 0.75}, 
 {"MDA", "Europe", "Moldova", "2020-05-02", 4052., 72., 106.857, 124., 2., 
  4.286, 1004.471, 17.848, 26.489, 30.739, 0.496, 1.062, 0.88, "", "", "", 
  "", "", "", "", "", "", "", "", "", "", "", "", "", "", "", "", "", "", "", 
  "", "", "", "", 84.26, 4.033963*^6, 123.655, 37.6, 10.864, 6.955, 5189.972, 
  0.2, 408.502, 5.72, 5.9, 44.6, 86.979, 5.8, 71.9, 0.75}, 
 {"MDA", "Europe", "Moldova", "2020-05-03", 4121., 69., 101.857, 125., 1., 
  4.143, 1021.576, 17.105, 25.25, 30.987, 0.248, 1.027, 0.94, "", "", "", "", 
  "", "", "", "", "", "", "", "", "", "", "", "", "", "", "", "", "", "", "", 
  "", "", "", 84.26, 4.033963*^6, 123.655, 37.6, 10.864, 6.955, 5189.972, 
  0.2, 408.502, 5.72, 5.9, 44.6, 86.979, 5.8, 71.9, 0.75}, 
 {"MDA", "Europe", "Moldova", "2020-05-04", 4248., 127., 109.571, 132., 7., 
  4.286, 1053.059, 31.483, 27.162, 32.722, 1.735, 1.062, 1., "", "", "", "", 
  "", "", "", "", "", "", "", "", "", "", "", "", "", "", "", "", "", "", "", 
  "", "", "", 84.26, 4.033963*^6, 123.655, 37.6, 10.864, 6.955, 5189.972, 
  0.2, 408.502, 5.72, 5.9, 44.6, 86.979, 5.8, 71.9, 0.75}, 
 {"MDA", "Europe", "Moldova", "2020-05-05", 4363., 115., 103.571, 136., 4., 
  4.714, 1081.567, 28.508, 25.675, 33.714, 0.992, 1.169, 0.98, "", "", "", 
  "", "", "", "", "", "", "", "", "", "", "", "", "", "", "", "", "", "", "", 
  "", "", "", "", 84.26, 4.033963*^6, 123.655, 37.6, 10.864, 6.955, 5189.972, 
  0.2, 408.502, 5.72, 5.9, 44.6, 86.979, 5.8, 71.9, 0.75}, 
 {"MDA", "Europe", "Moldova", "2020-05-06", 4476., 113., 100.714, 143., 7., 
  4.571, 1109.579, 28.012, 24.967, 35.449, 1.735, 1.133, 0.98, "", "", "", 
  "", "", "", "", "", "", "", "", "", "", "", "", "", "", "", "", "", "", "", 
  "", "", "", "", 84.26, 4.033963*^6, 123.655, 37.6, 10.864, 6.955, 5189.972, 
  0.2, 408.502, 5.72, 5.9, 44.6, 86.979, 5.8, 71.9, 0.75}, 
 {"MDA", "Europe", "Moldova", "2020-05-07", 4605., 129., 101.143, 145., 2., 
  4.143, 1141.557, 31.978, 25.073, 35.945, 0.496, 1.027, 1.01, "", "", "", 
  "", "", "", "", "", "", "", "", "", "", "", "", "", "", "", "", "", "", "", 
  "", "", "", "", 84.26, 4.033963*^6, 123.655, 37.6, 10.864, 6.955, 5189.972, 
  0.2, 408.502, 5.72, 5.9, 44.6, 86.979, 5.8, 71.9, 0.75}, 
 {"MDA", "Europe", "Moldova", "2020-05-08", 4728., 123., 106.857, 150., 5., 
  4., 1172.048, 30.491, 26.489, 37.184, 1.239, 0.992, 1.04, "", "", "", "", 
  "", "", "", "", "", "", "", "", "", "", "", "", "", "", "", "", "", "", "", 
  "", "", "", 84.26, 4.033963*^6, 123.655, 37.6, 10.864, 6.955, 5189.972, 
  0.2, 408.502, 5.72, 5.9, 44.6, 86.979, 5.8, 71.9, 0.75}, 
 {"MDA", "Europe", "Moldova", "2020-05-09", 4867., 139., 116.429, 161., 11., 
  5.286, 1206.506, 34.457, 28.862, 39.911, 2.727, 1.31, 1.07, "", "", "", "", 
  "", "", "", "", "", "", "", "", "", "", "", "", "", "", "", "", "", "", "", 
  "", "", "", 84.26, 4.033963*^6, 123.655, 37.6, 10.864, 6.955, 5189.972, 
  0.2, 408.502, 5.72, 5.9, 44.6, 86.979, 5.8, 71.9, 0.75}, 
 {"MDA", "Europe", "Moldova", "2020-05-10", 4927., 60., 115.143, 169., 8., 
  6.286, 1221.38, 14.874, 28.543, 41.894, 1.983, 1.558, 1.09, "", "", "", "", 
  "", "", "", "", "", "", "", "", "", "", "", "", "", "", "", "", "", "", "", 
  "", "", "", 84.26, 4.033963*^6, 123.655, 37.6, 10.864, 6.955, 5189.972, 
  0.2, 408.502, 5.72, 5.9, 44.6, 86.979, 5.8, 71.9, 0.75}, 
 {"MDA", "Europe", "Moldova", "2020-05-11", 4995., 68., 106.714, 175., 6., 
  6.143, 1238.236, 16.857, 26.454, 43.382, 1.487, 1.523, 1.15, "", "", "", 
  "", "", "", "", "", "", "", "", "", "", "", "", "", "", "", "", "", "", "", 
  "", "", "", "", 84.26, 4.033963*^6, 123.655, 37.6, 10.864, 6.955, 5189.972, 
  0.2, 408.502, 5.72, 5.9, 44.6, 86.979, 5.8, 71.9, 0.75}, 
 {"MDA", "Europe", "Moldova", "2020-05-12", 5154., 159., 113., 182., 7., 
  6.571, 1277.652, 39.415, 28.012, 45.117, 1.735, 1.629, 1.22, "", "", "", 
  "", "", "", "", "", "", "", "", "", "", "", "", "", "", "", "", "", "", "", 
  "", "", "", "", 84.26, 4.033963*^6, 123.655, 37.6, 10.864, 6.955, 5189.972, 
  0.2, 408.502, 5.72, 5.9, 44.6, 86.979, 5.8, 71.9, 0.75}, 
 {"MDA", "Europe", "Moldova", "2020-05-13", 5406., 252., 132.857, 185., 3., 
  6., 1340.121, 62.47, 32.935, 45.861, 0.744, 1.487, 1.26, "", "", "", "", 
  "", "", "", "", "", "", "", "", "", "", "", "", "", "", "", "", "", "", "", 
  "", "", "", 84.26, 4.033963*^6, 123.655, 37.6, 10.864, 6.955, 5189.972, 
  0.2, 408.502, 5.72, 5.9, 44.6, 86.979, 5.8, 71.9, 0.75}, 
 {"MDA", "Europe", "Moldova", "2020-05-14", 5553., 147., 135.429, 194., 9., 
  7., 1376.562, 36.441, 33.572, 48.092, 2.231, 1.735, 1.24, "", "", "", "", 
  "", "", "", "", "", "", "", "", "", "", "", "", "", "", "", "", "", "", "", 
  "", "", "", 84.26, 4.033963*^6, 123.655, 37.6, 10.864, 6.955, 5189.972, 
  0.2, 408.502, 5.72, 5.9, 44.6, 86.979, 5.8, 71.9, 0.75}, 
 {"MDA", "Europe", "Moldova", "2020-05-15", 5745., 192., 145.286, 202., 8., 
  7.429, 1424.158, 47.596, 36.016, 50.075, 1.983, 1.842, 1.23, "", "", "", 
  "", "", "", "", "", "", "", "", "", "", "", "", "", "", "", "", "", "", "", 
  "", "", "", "", 84.26, 4.033963*^6, 123.655, 37.6, 10.864, 6.955, 5189.972, 
  0.2, 408.502, 5.72, 5.9, 44.6, 86.979, 5.8, 71.9, 0.75}, 
 {"MDA", "Europe", "Moldova", "2020-05-16", 5934., 189., 152.429, 207., 5., 
  6.571, 1471.01, 46.852, 37.786, 51.314, 1.239, 1.629, 1.2, "", "", "", "", 
  "", "", "", "", "", "", "", "", "", "", "", "", "", "", "", "", "", "", "", 
  "", "", "", 80.56, 4.033963*^6, 123.655, 37.6, 10.864, 6.955, 5189.972, 
  0.2, 408.502, 5.72, 5.9, 44.6, 86.979, 5.8, 71.9, 0.75}, 
 {"MDA", "Europe", "Moldova", "2020-05-17", 6060., 126., 161.857, 211., 4., 
  6., 1502.245, 31.235, 40.124, 52.306, 0.992, 1.487, 1.17, "", "", "", "", 
  "", "", "", "", "", "", "", "", "", "", "", "", "", "", "", "", "", "", "", 
  "", "", "", 80.56, 4.033963*^6, 123.655, 37.6, 10.864, 6.955, 5189.972, 
  0.2, 408.502, 5.72, 5.9, 44.6, 86.979, 5.8, 71.9, 0.75}, 
 {"MDA", "Europe", "Moldova", "2020-05-18", 6138., 78., 163.286, 217., 6., 
  6., 1521.581, 19.336, 40.478, 53.793, 1.487, 1.487, 1.13, "", "", "", "", 
  "", "", "", "", "", "", "", "", "", "", "", "", "", "", "", "", "", "", "", 
  "", "", "", 80.56, 4.033963*^6, 123.655, 37.6, 10.864, 6.955, 5189.972, 
  0.2, 408.502, 5.72, 5.9, 44.6, 86.979, 5.8, 71.9, 0.75}, 
 {"MDA", "Europe", "Moldova", "2020-05-19", 6340., 202., 169.429, 221., 4., 
  5.571, 1571.655, 50.075, 42.001, 54.785, 0.992, 1.381, 1.11, "", "", "", 
  "", "", "", "", "", "", "", "", "", "", "", "", "", "", "", "", "", "", "", 
  "", "", "", "", 80.56, 4.033963*^6, 123.655, 37.6, 10.864, 6.955, 5189.972, 
  0.2, 408.502, 5.72, 5.9, 44.6, 86.979, 5.8, 71.9, 0.75}, 
 {"MDA", "Europe", "Moldova", "2020-05-20", 6553., 213., 163.857, 228., 7., 
  6.143, 1624.457, 52.802, 40.619, 56.52, 1.735, 1.523, 1.06, "", "", "", "", 
  "", "", "", "", "", "", "", "", "", "", "", "", "", "", "", "", "", "", "", 
  "", "", "", 80.56, 4.033963*^6, 123.655, 37.6, 10.864, 6.955, 5189.972, 
  0.2, 408.502, 5.72, 5.9, 44.6, 86.979, 5.8, 71.9, 0.75}, 
 {"MDA", "Europe", "Moldova", "2020-05-21", 6704., 151., 164.429, 233., 5., 
  5.571, 1661.889, 37.432, 40.761, 57.76, 1.239, 1.381, 1.03, "", "", "", "", 
  "", "", "", "", "", "", "", "", "", "", "", "", "", "", "", "", "", "", "", 
  "", "", "", 80.56, 4.033963*^6, 123.655, 37.6, 10.864, 6.955, 5189.972, 
  0.2, 408.502, 5.72, 5.9, 44.6, 86.979, 5.8, 71.9, 0.75}, 
 {"MDA", "Europe", "Moldova", "2020-05-22", 6847., 143., 157.429, 237., 4., 
  5., 1697.338, 35.449, 39.026, 58.751, 0.992, 1.239, 1., "", "", "", "", "", 
  "", "", "", "", "", "", "", "", "", "", "", "", "", "", "", "", "", "", "", 
  "", "", 80.56, 4.033963*^6, 123.655, 37.6, 10.864, 6.955, 5189.972, 0.2, 
  408.502, 5.72, 5.9, 44.6, 86.979, 5.8, 71.9, 0.75}, 
 {"MDA", "Europe", "Moldova", "2020-05-23", 6994., 147., 151.429, 242., 5., 
  5., 1733.779, 36.441, 37.538, 59.991, 1.239, 1.239, 0.99, "", "", "", "", 
  "", "", "", "", "", "", "", "", "", "", "", "", "", "", "", "", "", "", "", 
  "", "", "", 80.56, 4.033963*^6, 123.655, 37.6, 10.864, 6.955, 5189.972, 
  0.2, 408.502, 5.72, 5.9, 44.6, 86.979, 5.8, 71.9, 0.75}, 
 {"MDA", "Europe", "Moldova", "2020-05-24", 7093., 99., 147.571, 250., 8., 
  5.571, 1758.321, 24.542, 36.582, 61.974, 1.983, 1.381, 1.01, "", "", "", 
  "", "", "", "", "", "", "", "", "", "", "", "", "", "", "", "", "", "", "", 
  "", "", "", "", 80.56, 4.033963*^6, 123.655, 37.6, 10.864, 6.955, 5189.972, 
  0.2, 408.502, 5.72, 5.9, 44.6, 86.979, 5.8, 71.9, 0.75}, 
 {"MDA", "Europe", "Moldova", "2020-05-25", 7147., 54., 144.143, 261., 11., 
  6.286, 1771.707, 13.386, 35.732, 64.701, 2.727, 1.558, 1.03, "", "", "", 
  "", "", "", "", "", "", "", "", "", "", "", "", "", "", "", "", "", "", "", 
  "", "", "", "", 80.56, 4.033963*^6, 123.655, 37.6, 10.864, 6.955, 5189.972, 
  0.2, 408.502, 5.72, 5.9, 44.6, 86.979, 5.8, 71.9, 0.75}, 
 {"MDA", "Europe", "Moldova", "2020-05-26", 7305., 158., 137.857, 267., 6., 
  6.571, 1810.874, 39.167, 34.174, 66.188, 1.487, 1.629, 1.07, "", "", "", 
  "", "", "", "", "", "", "", "", "", "", "", "", "", "", "", "", "", "", "", 
  "", "", "", "", 80.56, 4.033963*^6, 123.655, 37.6, 10.864, 6.955, 5189.972, 
  0.2, 408.502, 5.72, 5.9, 44.6, 86.979, 5.8, 71.9, 0.75}, 
 {"MDA", "Europe", "Moldova", "2020-05-27", 7537., 232., 140.571, 274., 7., 
  6.571, 1868.386, 57.512, 34.847, 67.923, 1.735, 1.629, 1.1, "", "", "", "", 
  "", "", "", "", "", "", "", "", "", "", "", "", "", "", "", "", "", "", "", 
  "", "", "", 80.56, 4.033963*^6, 123.655, 37.6, 10.864, 6.955, 5189.972, 
  0.2, 408.502, 5.72, 5.9, 44.6, 86.979, 5.8, 71.9, 0.75}, 
 {"MDA", "Europe", "Moldova", "2020-05-28", 7725., 188., 145.857, 282., 8., 
  7., 1914.99, 46.604, 36.157, 69.906, 1.983, 1.735, 1.12, "", "", "", "", 
  "", "", "", "", "", "", "", "", "", "", "", "", "", "", "", "", "", "", "", 
  "", "", "", 80.56, 4.033963*^6, 123.655, 37.6, 10.864, 6.955, 5189.972, 
  0.2, 408.502, 5.72, 5.9, 44.6, 86.979, 5.8, 71.9, 0.75}, 
 {"MDA", "Europe", "Moldova", "2020-05-29", 7896., 171., 149.857, 288., 6., 
  7.286, 1957.38, 42.39, 37.149, 71.394, 1.487, 1.806, 1.13, "", "", "", "", 
  "", "", "", "", "", "", "", "", "", "", "", "", "", "", "", "", "", "", "", 
  "", "", "", 80.56, 4.033963*^6, 123.655, 37.6, 10.864, 6.955, 5189.972, 
  0.2, 408.502, 5.72, 5.9, 44.6, 86.979, 5.8, 71.9, 0.75}, 
 {"MDA", "Europe", "Moldova", "2020-05-30", 8098., 202., 157.714, 291., 3., 
  7., 2007.455, 50.075, 39.097, 72.137, 0.744, 1.735, 1.15, "", "", "", "", 
  "", "", "", "", "", "", "", "", "", "", "", "", "", "", "", "", "", "", "", 
  "", "", "", 80.56, 4.033963*^6, 123.655, 37.6, 10.864, 6.955, 5189.972, 
  0.2, 408.502, 5.72, 5.9, 44.6, 86.979, 5.8, 71.9, 0.75}, 
 {"MDA", "Europe", "Moldova", "2020-05-31", 8251., 153., 165.429, 295., 4., 
  6.429, 2045.383, 37.928, 41.009, 73.129, 0.992, 1.594, 1.16, "", "", "", 
  "", "", "", "", "", "", "", "", "", "", "", "", "", "", "", "", "", "", "", 
  "", "", "", "", 80.56, 4.033963*^6, 123.655, 37.6, 10.864, 6.955, 5189.972, 
  0.2, 408.502, 5.72, 5.9, 44.6, 86.979, 5.8, 71.9, 0.75}, 
 {"MDA", "Europe", "Moldova", "2020-06-01", 8360., 109., 173.286, 305., 10., 
  6.286, 2072.404, 27.021, 42.957, 75.608, 2.479, 1.558, 1.17, "", "", "", 
  "", "", "", "", "", "", "", "", "", "", "", "", "", "", "", "", "", "", "", 
  "", "", "", "", 80.56, 4.033963*^6, 123.655, 37.6, 10.864, 6.955, 5189.972, 
  0.2, 408.502, 5.72, 5.9, 44.6, 86.979, 5.8, 71.9, 0.75}, 
 {"MDA", "Europe", "Moldova", "2020-06-02", 8548., 188., 177.571, 307., 2., 
  5.714, 2119.008, 46.604, 44.019, 76.104, 0.496, 1.417, 1.17, "", "", "", 
  "", "", "", "", "", "", "", "", "", "", "", "", "", "", "", "", "", "", "", 
  "", "", "", "", 80.56, 4.033963*^6, 123.655, 37.6, 10.864, 6.955, 5189.972, 
  0.2, 408.502, 5.72, 5.9, 44.6, 86.979, 5.8, 71.9, 0.75}, 
 {"MDA", "Europe", "Moldova", "2020-06-03", 8795., 247., 179.714, 310., 3., 
  5.143, 2180.238, 61.23, 44.55, 76.848, 0.744, 1.275, 1.17, "", "", "", "", 
  "", "", "", "", "", "", "", "", "", "", "", "", "", "", "", "", "", "", "", 
  "", "", "", 80.56, 4.033963*^6, 123.655, 37.6, 10.864, 6.955, 5189.972, 
  0.2, 408.502, 5.72, 5.9, 44.6, 86.979, 5.8, 71.9, 0.75}, 
 {"MDA", "Europe", "Moldova", "2020-06-04", 9018., 223., 184.714, 315., 5., 
  4.714, 2235.519, 55.281, 45.79, 78.087, 1.239, 1.169, 1.18, "", "", "", "", 
  "", "", "", "", "", "", "", "", "", "", "", "", "", "", "", "", "", "", "", 
  "", "", "", 80.56, 4.033963*^6, 123.655, 37.6, 10.864, 6.955, 5189.972, 
  0.2, 408.502, 5.72, 5.9, 44.6, 86.979, 5.8, 71.9, 0.75}, 
 {"MDA", "Europe", "Moldova", "2020-06-05", 9247., 229., 193., 323., 8., 5., 
  2292.287, 56.768, 47.844, 80.07, 1.983, 1.239, 1.2, "", "", "", "", "", "", 
  "", "", "", "", "", "", "", "", "", "", "", "", "", "", "", "", "", "", "", 
  "", 80.56, 4.033963*^6, 123.655, 37.6, 10.864, 6.955, 5189.972, 0.2, 
  408.502, 5.72, 5.9, 44.6, 86.979, 5.8, 71.9, 0.75}, 
 {"MDA", "Europe", "Moldova", "2020-06-06", 9511., 264., 201.857, 331., 8., 
  5.714, 2357.731, 65.444, 50.039, 82.053, 1.983, 1.417, 1.22, "", "", "", 
  "", "", "", "", "", "", "", "", "", "", "", "", "", "", "", "", "", "", "", 
  "", "", "", "", 80.56, 4.033963*^6, 123.655, 37.6, 10.864, 6.955, 5189.972, 
  0.2, 408.502, 5.72, 5.9, 44.6, 86.979, 5.8, 71.9, 0.75}, 
 {"MDA", "Europe", "Moldova", "2020-06-07", 9700., 189., 207., 341., 10., 
  6.571, 2404.583, 46.852, 51.314, 84.532, 2.479, 1.629, 1.23, "", "", "", 
  "", "", "", "", "", "", "", "", "", "", "", "", "", "", "", "", "", "", "", 
  "", "", "", "", 80.56, 4.033963*^6, 123.655, 37.6, 10.864, 6.955, 5189.972, 
  0.2, 408.502, 5.72, 5.9, 44.6, 86.979, 5.8, 71.9, 0.75}, 
 {"MDA", "Europe", "Moldova", "2020-06-08", 9807., 107., 206.714, 353., 12., 
  6.857, 2431.108, 26.525, 51.243, 87.507, 2.975, 1.7, 1.23, "", "", "", "", 
  "", "", "", "", "", "", "", "", "", "", "", "", "", "", "", "", "", "", "", 
  "", "", "", 80.56, 4.033963*^6, 123.655, 37.6, 10.864, 6.955, 5189.972, 
  0.2, 408.502, 5.72, 5.9, 44.6, 86.979, 5.8, 71.9, 0.75}, 
 {"MDA", "Europe", "Moldova", "2020-06-09", 10025., 218., 211., 365., 12., 
  8.286, 2485.149, 54.041, 52.306, 90.482, 2.975, 2.054, 1.25, "", "", "", 
  "", "", "", "", "", "", "", "", "", "", "", "", "", "", "", "", "", "", "", 
  "", "", "", "", 80.56, 4.033963*^6, 123.655, 37.6, 10.864, 6.955, 5189.972, 
  0.2, 408.502, 5.72, 5.9, 44.6, 86.979, 5.8, 71.9, 0.75}, 
 {"MDA", "Europe", "Moldova", "2020-06-10", 10321., 296., 218., 371., 6., 
  8.714, 2558.526, 73.377, 54.041, 91.969, 1.487, 2.16, 1.3, "", "", "", "", 
  "", "", "", "", "", "", "", "", "", "", "", "", "", "", "", "", "", "", "", 
  "", "", "", 80.56, 4.033963*^6, 123.655, 37.6, 10.864, 6.955, 5189.972, 
  0.2, 408.502, 5.72, 5.9, 44.6, 86.979, 5.8, 71.9, 0.75}, 
 {"MDA", "Europe", "Moldova", "2020-06-11", 10727., 406., 244.143, 375., 4., 
  8.571, 2659.172, 100.645, 60.522, 92.961, 0.992, 2.125, 1.35, "", "", "", 
  "", "", "", "", "", "", "", "", "", "", "", "", "", "", "", "", "", "", "", 
  "", "", "", "", 80.56, 4.033963*^6, 123.655, 37.6, 10.864, 6.955, 5189.972, 
  0.2, 408.502, 5.72, 5.9, 44.6, 86.979, 5.8, 71.9, 0.75}, 
 {"MDA", "Europe", "Moldova", "2020-06-12", 11093., 366., 263.714, 385., 10., 
  8.857, 2749.901, 90.73, 65.374, 95.44, 2.479, 2.196, 1.35, "", "", "", "", 
  "", "", "", "", "", "", "", "", "", "", "", "", "", "", "", "", "", "", "", 
  "", "", "", 80.56, 4.033963*^6, 123.655, 37.6, 10.864, 6.955, 5189.972, 
  0.2, 408.502, 5.72, 5.9, 44.6, 86.979, 5.8, 71.9, 0.75}, 
 {"MDA", "Europe", "Moldova", "2020-06-13", 11459., 366., 278.286, 398., 13., 
  9.571, 2840.631, 90.73, 68.986, 98.662, 3.223, 2.373, 1.33, "", "", "", "", 
  "", "", "", "", "", "", "", "", "", "", "", "", "", "", "", "", "", "", "", 
  "", "", "", 80.56, 4.033963*^6, 123.655, 37.6, 10.864, 6.955, 5189.972, 
  0.2, 408.502, 5.72, 5.9, 44.6, 86.979, 5.8, 71.9, 0.75}, 
 {"MDA", "Europe", "Moldova", "2020-06-14", 11740., 281., 291.429, 406., 8., 
  9.286, 2910.289, 69.659, 72.244, 100.645, 1.983, 2.302, 1.31, "", "", "", 
  "", "", "", "", "", "", "", "", "", "", "", "", "", "", "", "", "", "", "", 
  "", "", "", "", 80.56, 4.033963*^6, 123.655, 37.6, 10.864, 6.955, 5189.972, 
  0.2, 408.502, 5.72, 5.9, 44.6, 86.979, 5.8, 71.9, 0.75}, 
 {"MDA", "Europe", "Moldova", "2020-06-15", 11879., 139., 296., 411., 5., 
  8.286, 2944.747, 34.457, 73.377, 101.885, 1.239, 2.054, 1.28, "", "", "", 
  "", "", "", "", "", "", "", "", "", "", "", "", "", "", "", "", "", "", "", 
  "", "", "", "", 80.56, 4.033963*^6, 123.655, 37.6, 10.864, 6.955, 5189.972, 
  0.2, 408.502, 5.72, 5.9, 44.6, 86.979, 5.8, 71.9, 0.75}, 
 {"MDA", "Europe", "Moldova", "2020-06-16", 12254., 375., 318.429, 423., 12., 
  8.286, 3037.708, 92.961, 78.937, 104.86, 2.975, 2.054, 1.27, "", "", "", 
  "", "", "", "", "", "", "", "", "", "", "", "", "", "", "", "", "", "", "", 
  "", "", "", "", 80.56, 4.033963*^6, 123.655, 37.6, 10.864, 6.955, 5189.972, 
  0.2, 408.502, 5.72, 5.9, 44.6, 86.979, 5.8, 71.9, 0.75}, 
 {"MDA", "Europe", "Moldova", "2020-06-17", 12732., 478., 344.429, 433., 10., 
  8.857, 3156.201, 118.494, 85.382, 107.339, 2.479, 2.196, 1.25, "", "", "", 
  "", "", "", "", "", "", "", "", "", "", "", "", "", "", "", "", "", "", "", 
  "", "", "", "", 80.56, 4.033963*^6, 123.655, 37.6, 10.864, 6.955, 5189.972, 
  0.2, 408.502, 5.72, 5.9, 44.6, 86.979, 5.8, 71.9, 0.75}, 
 {"MDA", "Europe", "Moldova", "2020-06-18", 13106., 374., 339.857, 444., 11., 
  9.857, 3248.914, 92.713, 84.249, 110.065, 2.727, 2.444, 1.2, "", "", "", 
  "", "", "", "", "", "", "", "", "", "", "", "", "", "", "", "", "", "", "", 
  "", "", "", "", 80.56, 4.033963*^6, 123.655, 37.6, 10.864, 6.955, 5189.972, 
  0.2, 408.502, 5.72, 5.9, 44.6, 86.979, 5.8, 71.9, 0.75}, 
 {"MDA", "Europe", "Moldova", "2020-06-19", 13556., 450., 351.857, 450., 6., 
  9.286, 3360.467, 111.553, 87.224, 111.553, 1.487, 2.302, 1.18, "", "", "", 
  "", "", "", "", "", "", "", "", "", "", "", "", "", "", "", "", "", "", "", 
  "", "", "", "", 80.56, 4.033963*^6, 123.655, 37.6, 10.864, 6.955, 5189.972, 
  0.2, 408.502, 5.72, 5.9, 44.6, 86.979, 5.8, 71.9, 0.75}, 
 {"MDA", "Europe", "Moldova", "2020-06-20", 13953., 397., 356.286, 464., 14., 
  9.429, 3458.882, 98.414, 88.322, 115.023, 3.471, 2.337, 1.13, "", "", "", 
  "", "", "", "", "", "", "", "", "", "", "", "", "", "", "", "", "", "", "", 
  "", "", "", "", 80.56, 4.033963*^6, 123.655, 37.6, 10.864, 6.955, 5189.972, 
  0.2, 408.502, 5.72, 5.9, 44.6, 86.979, 5.8, 71.9, 0.75}, 
 {"MDA", "Europe", "Moldova", "2020-06-21", 14200., 247., 351.429, 473., 9., 
  9.571, 3520.112, 61.23, 87.117, 117.254, 2.231, 2.373, 1.09, "", "", "", 
  "", "", "", "", "", "", "", "", "", "", "", "", "", "", "", "", "", "", "", 
  "", "", "", "", 80.56, 4.033963*^6, 123.655, 37.6, 10.864, 6.955, 5189.972, 
  0.2, 408.502, 5.72, 5.9, 44.6, 86.979, 5.8, 71.9, 0.75}, 
 {"MDA", "Europe", "Moldova", "2020-06-22", 14363., 163., 354.857, 480., 7., 
  9.857, 3560.519, 40.407, 87.967, 118.99, 1.735, 2.444, 1.05, "", "", "", 
  "", "", "", "", "", "", "", "", "", "", "", "", "", "", "", "", "", "", "", 
  "", "", "", "", 80.56, 4.033963*^6, 123.655, 37.6, 10.864, 6.955, 5189.972, 
  0.2, 408.502, 5.72, 5.9, 44.6, 86.979, 5.8, 71.9, 0.75}, 
 {"MDA", "Europe", "Moldova", "2020-06-23", 14714., 351., 351.429, 490., 10., 
  9.571, 3647.53, 87.011, 87.117, 121.469, 2.479, 2.373, 1.01, "", "", "", 
  "", "", "", "", "", "", "", "", "", "", "", "", "", "", "", "", "", "", "", 
  "", "", "", "", 80.56, 4.033963*^6, 123.655, 37.6, 10.864, 6.955, 5189.972, 
  0.2, 408.502, 5.72, 5.9, 44.6, 86.979, 5.8, 71.9, 0.75}, 
 {"MDA", "Europe", "Moldova", "2020-06-24", 15078., 364., 335.143, 495., 5., 
  8.857, 3737.764, 90.234, 83.08, 122.708, 1.239, 2.196, 0.97, "", "", "", 
  "", "", "", "", "", "", "", "", "", "", "", "", "", "", "", "", "", "", "", 
  "", "", "", "", 80.56, 4.033963*^6, 123.655, 37.6, 10.864, 6.955, 5189.972, 
  0.2, 408.502, 5.72, 5.9, 44.6, 86.979, 5.8, 71.9, 0.75}, 
 {"MDA", "Europe", "Moldova", "2020-06-25", 15453., 375., 335.286, 502., 7., 
  8.286, 3830.724, 92.961, 83.116, 124.443, 1.735, 2.054, 0.95, "", "", "", 
  "", "", "", "", "", "", "", "", "", "", "", "", "", "", "", "", "", "", "", 
  "", "", "", "", 80.56, 4.033963*^6, 123.655, 37.6, 10.864, 6.955, 5189.972, 
  0.2, 408.502, 5.72, 5.9, 44.6, 86.979, 5.8, 71.9, 0.75}, 
 {"MDA", "Europe", "Moldova", "2020-06-26", 15776., 323., 317.143, 515., 13., 
  9.286, 3910.794, 80.07, 78.618, 127.666, 3.223, 2.302, 0.91, "", "", "", 
  "", "", "", "", "", "", "", "", "", "", "", "", "", "", "", "", "", "", "", 
  "", "", "", "", 80.56, 4.033963*^6, 123.655, 37.6, 10.864, 6.955, 5189.972, 
  0.2, 408.502, 5.72, 5.9, 44.6, 86.979, 5.8, 71.9, 0.75}, 
 {"MDA", "Europe", "Moldova", "2020-06-27", 16080., 304., 303.857, 521., 6., 
  8.143, 3986.155, 75.36, 75.325, 129.153, 1.487, 2.019, 0.89, "", "", "", 
  "", "", "", "", "", "", "", "", "", "", "", "", "", "", "", "", "", "", "", 
  "", "", "", "", 80.56, 4.033963*^6, 123.655, 37.6, 10.864, 6.955, 5189.972, 
  0.2, 408.502, 5.72, 5.9, 44.6, 86.979, 5.8, 71.9, 0.75}, 
 {"MDA", "Europe", "Moldova", "2020-06-28", 16250., 170., 292.857, 530., 9., 
  8.143, 4028.297, 42.142, 72.598, 131.384, 2.231, 2.019, 0.88, "", "", "", 
  "", "", "", "", "", "", "", "", "", "", "", "", "", "", "", "", "", "", "", 
  "", "", "", "", 80.56, 4.033963*^6, 123.655, 37.6, 10.864, 6.955, 5189.972, 
  0.2, 408.502, 5.72, 5.9, 44.6, 86.979, 5.8, 71.9, 0.75}, 
 {"MDA", "Europe", "Moldova", "2020-06-29", 16357., 107., 284.857, 536., 6., 
  8., 4054.822, 26.525, 70.615, 132.872, 1.487, 1.983, 0.86, "", "", "", "", 
  "", "", "", "", "", "", "", "", "", "", "", "", "", "", "", "", "", "", "", 
  "", "", "", 80.56, 4.033963*^6, 123.655, 37.6, 10.864, 6.955, 5189.972, 
  0.2, 408.502, 5.72, 5.9, 44.6, 86.979, 5.8, 71.9, 0.75}, 
 {"MDA", "Europe", "Moldova", "2020-06-30", 16613., 256., 271.286, 545., 9., 
  7.857, 4118.283, 63.461, 67.25, 135.103, 2.231, 1.948, 0.84, "", "", "", 
  "", "", "", "", "", "", "", "", "", "", "", "", "", "", "", "", "", "", "", 
  "", "", "", "", 80.56, 4.033963*^6, 123.655, 37.6, 10.864, 6.955, 5189.972, 
  0.2, 408.502, 5.72, 5.9, 44.6, 86.979, 5.8, 71.9, 0.75}, 
 {"MDA", "Europe", "Moldova", "2020-07-01", 16898., 285., 260., 549., 4., 
  7.714, 4188.933, 70.65, 64.453, 136.094, 0.992, 1.912, 0.83, "", "", "", 
  "", "", "", "", "", "", "", "", "", "", "", "", "", "", "", "", "", "", "", 
  "", "", "", "", 80.56, 4.033963*^6, 123.655, 37.6, 10.864, 6.955, 5189.972, 
  0.2, 408.502, 5.72, 5.9, 44.6, 86.979, 5.8, 71.9, 0.75}, 
 {"MDA", "Europe", "Moldova", "2020-07-02", 17150., 252., 242.429, 560., 11., 
  8.286, 4251.402, 62.47, 60.097, 138.821, 2.727, 2.054, 0.84, "", "", "", 
  "", "", "", "", "", "", "", "", "", "", "", "", "", "", "", "", "", "", "", 
  "", "", "", "", 80.56, 4.033963*^6, 123.655, 37.6, 10.864, 6.955, 5189.972, 
  0.2, 408.502, 5.72, 5.9, 44.6, 86.979, 5.8, 71.9, 0.75}, 
 {"MDA", "Europe", "Moldova", "2020-07-03", 17445., 295., 238.429, 572., 12., 
  8.143, 4324.531, 73.129, 59.105, 141.796, 2.975, 2.019, 0.85, "", "", "", 
  "", "", "", "", "", "", "", "", "", "", "", "", "", "", "", "", "", "", "", 
  "", "", "", "", 80.56, 4.033963*^6, 123.655, 37.6, 10.864, 6.955, 5189.972, 
  0.2, 408.502, 5.72, 5.9, 44.6, 86.979, 5.8, 71.9, 0.75}, 
 {"MDA", "Europe", "Moldova", "2020-07-04", 17672., 227., 227.429, 580., 8., 
  8.429, 4380.804, 56.272, 56.378, 143.779, 1.983, 2.089, 0.85, "", "", "", 
  "", "", "", "", "", "", "", "", "", "", "", "", "", "", "", "", "", "", "", 
  "", "", "", "", 80.56, 4.033963*^6, 123.655, 37.6, 10.864, 6.955, 5189.972, 
  0.2, 408.502, 5.72, 5.9, 44.6, 86.979, 5.8, 71.9, 0.75}, 
 {"MDA", "Europe", "Moldova", "2020-07-05", 17814., 142., 223.429, 585., 5., 
  7.857, 4416.005, 35.201, 55.387, 145.019, 1.239, 1.948, 0.87, "", "", "", 
  "", "", "", "", "", "", "", "", "", "", "", "", "", "", "", "", "", "", "", 
  "", "", "", "", 80.56, 4.033963*^6, 123.655, 37.6, 10.864, 6.955, 5189.972, 
  0.2, 408.502, 5.72, 5.9, 44.6, 86.979, 5.8, 71.9, 0.75}, 
 {"MDA", "Europe", "Moldova", "2020-07-06", 17906., 92., 221.286, 592., 7., 
  8., 4438.811, 22.806, 54.856, 146.754, 1.735, 1.983, 0.89, "", "", "", "", 
  "", "", "", "", "", "", "", "", "", "", "", "", "", "", "", "", "", "", "", 
  "", "", "", 80.56, 4.033963*^6, 123.655, 37.6, 10.864, 6.955, 5189.972, 
  0.2, 408.502, 5.72, 5.9, 44.6, 86.979, 5.8, 71.9, 0.75}, 
 {"MDA", "Europe", "Moldova", "2020-07-07", 18141., 235., 218.286, 603., 11., 
  8.286, 4497.067, 58.255, 54.112, 149.481, 2.727, 2.054, 0.9, "", "", "", 
  "", "", "", "", "", "", "", "", "", "", "", "", "", "", "", "", "", "", "", 
  "", "", "", "", 80.56, 4.033963*^6, 123.655, 37.6, 10.864, 6.955, 5189.972, 
  0.2, 408.502, 5.72, 5.9, 44.6, 86.979, 5.8, 71.9, 0.75}, 
 {"MDA", "Europe", "Moldova", "2020-07-08", 18471., 330., 224.714, 614., 11., 
  9.286, 4578.872, 81.805, 55.706, 152.208, 2.727, 2.302, 0.92, "", "", "", 
  "", "", "", "", "", "", "", "", "", "", "", "", "", "", "", "", "", "", "", 
  "", "", "", "", 80.56, 4.033963*^6, 123.655, 37.6, 10.864, 6.955, 5189.972, 
  0.2, 408.502, 5.72, 5.9, 44.6, 86.979, 5.8, 71.9, 0.75}, 
 {"MDA", "Europe", "Moldova", "2020-07-09", 18666., 195., 216.571, 624., 10., 
  9.143, 4627.212, 48.34, 53.687, 154.687, 2.479, 2.266, 0.92, "", "", "", 
  "", "", "", "", "", "", "", "", "", "", "", "", "", "", "", "", "", "", "", 
  "", "", "", "", 80.56, 4.033963*^6, 123.655, 37.6, 10.864, 6.955, 5189.972, 
  0.2, 408.502, 5.72, 5.9, 44.6, 86.979, 5.8, 71.9, 0.75}, 
 {"MDA", "Europe", "Moldova", "2020-07-10", 18924., 258., 211.286, 635., 11., 
  9., 4691.168, 63.957, 52.377, 157.413, 2.727, 2.231, 0.94, "", "", "", "", 
  "", "", "", "", "", "", "", "", "", "", "", "", "", "", "", "", "", "", "", 
  "", "", "", 74.07, 4.033963*^6, 123.655, 37.6, 10.864, 6.955, 5189.972, 
  0.2, 408.502, 5.72, 5.9, 44.6, 86.979, 5.8, 71.9, 0.75}, 
 {"MDA", "Europe", "Moldova", "2020-07-11", 19208., 284., 219.429, 640., 5., 
  8.571, 4761.571, 70.402, 54.395, 158.653, 1.239, 2.125, 0.97, "", "", "", 
  "", "", "", "", "", "", "", "", "", "", "", "", "", "", "", "", "", "", "", 
  "", "", "", "", 74.07, 4.033963*^6, 123.655, 37.6, 10.864, 6.955, 5189.972, 
  0.2, 408.502, 5.72, 5.9, 44.6, 86.979, 5.8, 71.9, 0.75}, 
 {"MDA", "Europe", "Moldova", "2020-07-12", 19382., 174., 224., 642., 2., 
  8.143, 4804.704, 43.134, 55.529, 159.149, 0.496, 2.019, 0.98, "", "", "", 
  "", "", "", "", "", "", "", "", "", "", "", "", "", "", "", "", "", "", "", 
  "", "", "", "", 74.07, 4.033963*^6, 123.655, 37.6, 10.864, 6.955, 5189.972, 
  0.2, 408.502, 5.72, 5.9, 44.6, 86.979, 5.8, 71.9, 0.75}, 
 {"MDA", "Europe", "Moldova", "2020-07-13", 19439., 57., 219., 649., 7., 
  8.143, 4818.834, 14.13, 54.289, 160.884, 1.735, 2.019, 0.99, "", "", "", 
  "", "", "", "", "", "", "", "", "", "", "", "", "", "", "", "", "", "", "", 
  "", "", "", "", 74.07, 4.033963*^6, 123.655, 37.6, 10.864, 6.955, 5189.972, 
  0.2, 408.502, 5.72, 5.9, 44.6, 86.979, 5.8, 71.9, 0.75}, 
 {"MDA", "Europe", "Moldova", "2020-07-14", 19708., 269., 223.857, 655., 6., 
  7.429, 4885.518, 66.684, 55.493, 162.371, 1.487, 1.842, 1.01, "", "", "", 
  "", "", "", "", "", "", "", "", "", "", "", "", "", "", "", "", "", "", "", 
  "", "", "", "", 74.07, 4.033963*^6, 123.655, 37.6, 10.864, 6.955, 5189.972, 
  0.2, 408.502, 5.72, 5.9, 44.6, 86.979, 5.8, 71.9, 0.75}, 
 {"MDA", "Europe", "Moldova", "2020-07-15", 20040., 332., 224.143, 659., 4., 
  6.429, 4967.819, 82.301, 55.564, 163.363, 0.992, 1.594, 1.02, "", "", "", 
  "", "", "", "", "", "", "", "", "", "", "", "", "", "", "", "", "", "", "", 
  "", "", "", "", 74.07, 4.033963*^6, 123.655, 37.6, 10.864, 6.955, 5189.972, 
  0.2, 408.502, 5.72, 5.9, 44.6, 86.979, 5.8, 71.9, 0.75}, 
 {"MDA", "Europe", "Moldova", "2020-07-16", 20264., 224., 228.286, 666., 7., 
  6., 5023.348, 55.529, 56.591, 165.098, 1.735, 1.487, 1.02, "", "", "", "", 
  "", "", "", "", "", "", "", "", "", "", "", "", "", "", "", "", "", "", "", 
  "", "", "", 74.07, 4.033963*^6, 123.655, 37.6, 10.864, 6.955, 5189.972, 
  0.2, 408.502, 5.72, 5.9, 44.6, 86.979, 5.8, 71.9, 0.75}, 
 {"MDA", "Europe", "Moldova", "2020-07-17", 20494., 230., 224.286, 675., 9., 
  5.714, 5080.364, 57.016, 55.599, 167.329, 2.231, 1.417, 1.03, "", "", "", 
  "", "", "", "", "", "", "", "", "", "", "", "", "", "", "", "", "", "", "", 
  "", "", "", "", 57.41, 4.033963*^6, 123.655, 37.6, 10.864, 6.955, 5189.972, 
  0.2, 408.502, 5.72, 5.9, 44.6, 86.979, 5.8, 71.9, 0.75}, 
 {"MDA", "Europe", "Moldova", "2020-07-18", 20794., 300., 226.571, 680., 5., 
  5.714, 5154.732, 74.369, 56.166, 168.569, 1.239, 1.417, 1.07, "", "", "", 
  "", "", "", "", "", "", "", "", "", "", "", "", "", "", "", "", "", "", "", 
  "", "", "", "", 57.41, 4.033963*^6, 123.655, 37.6, 10.864, 6.955, 5189.972, 
  0.2, 408.502, 5.72, 5.9, 44.6, 86.979, 5.8, 71.9, 0.75}, 
 {"MDA", "Europe", "Moldova", "2020-07-19", 20980., 186., 228.286, 684., 4., 
  6., 5200.841, 46.109, 56.591, 169.56, 0.992, 1.487, 1.1, "", "", "", "", 
  "", "", "", "", "", "", "", "", "", "", "", "", "", "", "", "", "", "", "", 
  "", "", "", 57.41, 4.033963*^6, 123.655, 37.6, 10.864, 6.955, 5189.972, 
  0.2, 408.502, 5.72, 5.9, 44.6, 86.979, 5.8, 71.9, 0.75}, 
 {"MDA", "Europe", "Moldova", "2020-07-20", 21115., 135., 239.429, 695., 11., 
  6.571, 5234.307, 33.466, 59.353, 172.287, 2.727, 1.629, 1.13, "", "", "", 
  "", "", "", "", "", "", "", "", "", "", "", "", "", "", "", "", "", "", "", 
  "", "", "", "", 57.41, 4.033963*^6, 123.655, 37.6, 10.864, 6.955, 5189.972, 
  0.2, 408.502, 5.72, 5.9, 44.6, 86.979, 5.8, 71.9, 0.75}, 
 {"MDA", "Europe", "Moldova", "2020-07-21", 21442., 327., 247.714, 707., 12., 
  7.429, 5315.369, 81.062, 61.407, 175.262, 2.975, 1.842, 1.15, "", "", "", 
  "", "", "", "", "", "", "", "", "", "", "", "", "", "", "", "", "", "", "", 
  "", "", "", "", 57.41, 4.033963*^6, 123.655, 37.6, 10.864, 6.955, 5189.972, 
  0.2, 408.502, 5.72, 5.9, 44.6, 86.979, 5.8, 71.9, 0.75}, 
 {"MDA", "Europe", "Moldova", "2020-07-22", 21798., 356., 251.143, 712., 5., 
  7.571, 5403.619, 88.251, 62.257, 176.501, 1.239, 1.877, 1.15, "", "", "", 
  "", "", "", "", "", "", "", "", "", "", "", "", "", "", "", "", "", "", "", 
  "", "", "", "", 57.41, 4.033963*^6, 123.655, 37.6, 10.864, 6.955, 5189.972, 
  0.2, 408.502, 5.72, 5.9, 44.6, 86.979, 5.8, 71.9, 0.75}, 
 {"MDA", "Europe", "Moldova", "2020-07-23", 22105., 307., 263., 719., 7., 
  7.571, 5479.723, 76.104, 65.196, 178.237, 1.735, 1.877, 1.15, "", "", "", 
  "", "", "", "", "", "", "", "", "", "", "", "", "", "", "", "", "", "", "", 
  "", "", "", "", 57.41, 4.033963*^6, 123.655, 37.6, 10.864, 6.955, 5189.972, 
  0.2, 408.502, 5.72, 5.9, 44.6, 86.979, 5.8, 71.9, 0.75}, 
 {"MDA", "Europe", "Moldova", "2020-07-24", 22483., 378., 284.143, 726., 7., 
  7.286, 5573.427, 93.704, 70.438, 179.972, 1.735, 1.806, 1.16, "", "", "", 
  "", "", "", "", "", "", "", "", "", "", "", "", "", "", "", "", "", "", "", 
  "", "", "", "", 57.41, 4.033963*^6, 123.655, 37.6, 10.864, 6.955, 5189.972, 
  0.2, 408.502, 5.72, 5.9, 44.6, 86.979, 5.8, 71.9, 0.75}, 
 {"MDA", "Europe", "Moldova", "2020-07-25", 22828., 345., 290.571, 732., 6., 
  7.429, 5658.951, 85.524, 72.031, 181.459, 1.487, 1.842, 1.15, "", "", "", 
  "", "", "", "", "", "", "", "", "", "", "", "", "", "", "", "", "", "", "", 
  "", "", "", "", 57.41, 4.033963*^6, 123.655, 37.6, 10.864, 6.955, 5189.972, 
  0.2, 408.502, 5.72, 5.9, 44.6, 86.979, 5.8, 71.9, 0.75}, 
 {"MDA", "Europe", "Moldova", "2020-07-26", 23034., 206., 293.429, 735., 3., 
  7.286, 5710.018, 51.066, 72.74, 182.203, 0.744, 1.806, 1.14, "", "", "", 
  "", "", "", "", "", "", "", "", "", "", "", "", "", "", "", "", "", "", "", 
  "", "", "", "", 57.41, 4.033963*^6, 123.655, 37.6, 10.864, 6.955, 5189.972, 
  0.2, 408.502, 5.72, 5.9, 44.6, 86.979, 5.8, 71.9, 0.75}, 
 {"MDA", "Europe", "Moldova", "2020-07-27", 23154., 120., 291.286, 748., 13., 
  7.571, 5739.765, 29.747, 72.208, 185.426, 3.223, 1.877, 1.14, "", "", "", 
  "", "", "", "", "", "", "", "", "", "", "", "", "", "", "", "", "", "", "", 
  "", "", "", "", 57.41, 4.033963*^6, 123.655, 37.6, 10.864, 6.955, 5189.972, 
  0.2, 408.502, 5.72, 5.9, 44.6, 86.979, 5.8, 71.9, 0.75}, 
 {"MDA", "Europe", "Moldova", "2020-07-28", 23521., 367., 297., 753., 5., 
  6.571, 5830.743, 90.978, 73.625, 186.665, 1.239, 1.629, 1.15, "", "", "", 
  "", "", "", "", "", "", "", "", "", "", "", "", "", "", "", "", "", "", "", 
  "", "", "", "", 57.41, 4.033963*^6, 123.655, 37.6, 10.864, 6.955, 5189.972, 
  0.2, 408.502, 5.72, 5.9, 44.6, 86.979, 5.8, 71.9, 0.75}, 
 {"MDA", "Europe", "Moldova", "2020-07-29", 23947., 426., 307., 759., 6., 
  6.714, 5936.346, 105.603, 76.104, 188.152, 1.487, 1.664, 1.15, "", "", "", 
  "", "", "", "", "", "", "", "", "", "", "", "", "", "", "", "", "", "", "", 
  "", "", "", "", 57.41, 4.033963*^6, 123.655, 37.6, 10.864, 6.955, 5189.972, 
  0.2, 408.502, 5.72, 5.9, 44.6, 86.979, 5.8, 71.9, 0.75}, 
 {"MDA", "Europe", "Moldova", "2020-07-30", 24343., 396., 319.714, 771., 12., 
  7.429, 6034.512, 98.166, 79.256, 191.127, 2.975, 1.842, 1.14, "", "", "", 
  "", "", "", "", "", "", "", "", "", "", "", "", "", "", "", "", "", "", "", 
  "", "", "", "", 57.41, 4.033963*^6, 123.655, 37.6, 10.864, 6.955, 5189.972, 
  0.2, 408.502, 5.72, 5.9, 44.6, 86.979, 5.8, 71.9, 0.75}, 
 {"MDA", "Europe", "Moldova", "2020-07-31", 24733., 390., 321.429, 778., 7., 
  7.429, 6131.192, 96.679, 79.681, 192.862, 1.735, 1.842, 1.13, "", "", "", 
  "", "", "", "", "", "", "", "", "", "", "", "", "", "", "", "", "", "", "", 
  "", "", "", "", 57.41, 4.033963*^6, 123.655, 37.6, 10.864, 6.955, 5189.972, 
  0.2, 408.502, 5.72, 5.9, 44.6, 86.979, 5.8, 71.9, 0.75}, 
 {"MDA", "Europe", "Moldova", "2020-08-01", 25113., 380., 326.429, 788., 10., 
  8., 6225.392, 94.2, 80.92, 195.341, 2.479, 1.983, 1.1, "", "", "", "", "", 
  "", "", "", "", "", "", "", "", "", "", "", "", "", "", "", "", "", "", "", 
  "", "", 57.41, 4.033963*^6, 123.655, 37.6, 10.864, 6.955, 5189.972, 0.2, 
  408.502, 5.72, 5.9, 44.6, 86.979, 5.8, 71.9, 0.75}, 
 {"MDA", "Europe", "Moldova", "2020-08-02", 25362., 249., 332.571, 791., 3., 
  8., 6287.118, 61.726, 82.443, 196.085, 0.744, 1.983, 1.09, "", "", "", "", 
  "", "", "", "", "", "", "", "", "", "", "", "", "", "", "", "", "", "", "", 
  "", "", "", 57.41, 4.033963*^6, 123.655, 37.6, 10.864, 6.955, 5189.972, 
  0.2, 408.502, 5.72, 5.9, 44.6, 86.979, 5.8, 71.9, 0.75}, 
 {"MDA", "Europe", "Moldova", "2020-08-03", 25482., 120., 332.571, 800., 9., 
  7.429, 6316.865, 29.747, 82.443, 198.316, 2.231, 1.842, 1.07, "", "", "", 
  "", "", "", "", "", "", "", "", "", "", "", "", "", "", "", "", "", "", "", 
  "", "", "", "", 57.41, 4.033963*^6, 123.655, 37.6, 10.864, 6.955, 5189.972, 
  0.2, 408.502, 5.72, 5.9, 44.6, 86.979, 5.8, 71.9, 0.75}, 
 {"MDA", "Europe", "Moldova", "2020-08-04", 25814., 332., 327.571, 810., 10., 
  8.143, 6399.166, 82.301, 81.203, 200.795, 2.479, 2.019, 1.06, "", "", "", 
  "", "", "", "", "", "", "", "", "", "", "", "", "", "", "", "", "", "", "", 
  "", "", "", "", 57.41, 4.033963*^6, 123.655, 37.6, 10.864, 6.955, 5189.972, 
  0.2, 408.502, 5.72, 5.9, 44.6, 86.979, 5.8, 71.9, 0.75}, 
 {"MDA", "Europe", "Moldova", "2020-08-05", 26222., 408., 325., 823., 13., 
  9.143, 6500.308, 101.141, 80.566, 204.018, 3.223, 2.266, 1.06, "", "", "", 
  "", "", "", "", "", "", "", "", "", "", "", "", "", "", "", "", "", "", "", 
  "", "", "", "", 57.41, 4.033963*^6, 123.655, 37.6, 10.864, 6.955, 5189.972, 
  0.2, 408.502, 5.72, 5.9, 44.6, 86.979, 5.8, 71.9, 0.75}, 
 {"MDA", "Europe", "Moldova", "2020-08-06", 26628., 406., 326.429, 828., 5., 
  8.143, 6600.953, 100.645, 80.92, 205.257, 1.239, 2.019, 1.08, "", "", "", 
  "", "", "", "", "", "", "", "", "", "", "", "", "", "", "", "", "", "", "", 
  "", "", "", "", 57.41, 4.033963*^6, 123.655, 37.6, 10.864, 6.955, 5189.972, 
  0.2, 408.502, 5.72, 5.9, 44.6, 86.979, 5.8, 71.9, 0.75}, 
 {"MDA", "Europe", "Moldova", "2020-08-07", 26990., 362., 322.429, 835., 7., 
  8.143, 6690.691, 89.738, 79.928, 206.992, 1.735, 2.019, 1.08, "", "", "", 
  "", "", "", "", "", "", "", "", "", "", "", "", "", "", "", "", "", "", "", 
  "", "", "", "", 57.41, 4.033963*^6, 123.655, 37.6, 10.864, 6.955, 5189.972, 
  0.2, 408.502, 5.72, 5.9, 44.6, 86.979, 5.8, 71.9, 0.75}, 
 {"MDA", "Europe", "Moldova", "2020-08-08", 27443., 453., 332.857, 841., 6., 
  7.571, 6802.988, 112.297, 82.514, 208.48, 1.487, 1.877, 1.09, "", "", "", 
  "", "", "", "", "", "", "", "", "", "", "", "", "", "", "", "", "", "", "", 
  "", "", "", "", 57.41, 4.033963*^6, 123.655, 37.6, 10.864, 6.955, 5189.972, 
  0.2, 408.502, 5.72, 5.9, 44.6, 86.979, 5.8, 71.9, 0.75}, 
 {"MDA", "Europe", "Moldova", "2020-08-09", 27660., 217., 328.286, 845., 4., 
  7.714, 6856.781, 53.793, 81.38, 209.471, 0.992, 1.912, 1.08, "", "", "", 
  "", "", "", "", "", "", "", "", "", "", "", "", "", "", "", "", "", "", "", 
  "", "", "", "", 57.41, 4.033963*^6, 123.655, 37.6, 10.864, 6.955, 5189.972, 
  0.2, 408.502, 5.72, 5.9, 44.6, 86.979, 5.8, 71.9, 0.75}, 
 {"MDA", "Europe", "Moldova", "2020-08-10", 27841., 181., 337., 850., 5., 
  7.143, 6901.65, 44.869, 83.541, 210.711, 1.239, 1.771, 1.09, "", "", "", 
  "", "", "", "", "", "", "", "", "", "", "", "", "", "", "", "", "", "", "", 
  "", "", "", "", 57.41, 4.033963*^6, 123.655, 37.6, 10.864, 6.955, 5189.972, 
  0.2, 408.502, 5.72, 5.9, 44.6, 86.979, 5.8, 71.9, 0.75}, 
 {"MDA", "Europe", "Moldova", "2020-08-11", 28223., 382., 344.143, 857., 7., 
  6.714, 6996.346, 94.696, 85.311, 212.446, 1.735, 1.664, 1.08, "", "", "", 
  "", "", "", "", "", "", "", "", "", "", "", "", "", "", "", "", "", "", "", 
  "", "", "", "", 57.41, 4.033963*^6, 123.655, 37.6, 10.864, 6.955, 5189.972, 
  0.2, 408.502, 5.72, 5.9, 44.6, 86.979, 5.8, 71.9, 0.75}, 
 {"MDA", "Europe", "Moldova", "2020-08-12", 28697., 474., 353.571, 863., 6., 
  5.714, 7113.848, 117.502, 87.649, 213.934, 1.487, 1.417, 1.08, "", "", "", 
  "", "", "", "", "", "", "", "", "", "", "", "", "", "", "", "", "", "", "", 
  "", "", "", "", 57.41, 4.033963*^6, 123.655, 37.6, 10.864, 6.955, 5189.972, 
  0.2, 408.502, 5.72, 5.9, 44.6, 86.979, 5.8, 71.9, 0.75}, 
 {"MDA", "Europe", "Moldova", "2020-08-13", 29087., 390., 351.286, 878., 15., 
  7.143, 7210.527, 96.679, 87.082, 217.652, 3.718, 1.771, 1.08, "", "", "", 
  "", "", "", "", "", "", "", "", "", "", "", "", "", "", "", "", "", "", "", 
  "", "", "", "", 57.41, 4.033963*^6, 123.655, 37.6, 10.864, 6.955, 5189.972, 
  0.2, 408.502, 5.72, 5.9, 44.6, 86.979, 5.8, 71.9, 0.75}, 
 {"MDA", "Europe", "Moldova", "2020-08-14", 29483., 396., 356.143, 884., 6., 
  7., 7308.694, 98.166, 88.286, 219.139, 1.487, 1.735, 1.09, "", "", "", "", 
  "", "", "", "", "", "", "", "", "", "", "", "", "", "", "", "", "", "", "", 
  "", "", "", 57.41, 4.033963*^6, 123.655, 37.6, 10.864, 6.955, 5189.972, 
  0.2, 408.502, 5.72, 5.9, 44.6, 86.979, 5.8, 71.9, 0.75}, 
 {"MDA", "Europe", "Moldova", "2020-08-15", 29905., 422., 351.714, 895., 11., 
  7.714, 7413.305, 104.612, 87.188, 221.866, 2.727, 1.912, 1.1, "", "", "", 
  "", "", "", "", "", "", "", "", "", "", "", "", "", "", "", "", "", "", "", 
  "", "", "", "", 57.41, 4.033963*^6, 123.655, 37.6, 10.864, 6.955, 5189.972, 
  0.2, 408.502, 5.72, 5.9, 44.6, 86.979, 5.8, 71.9, 0.75}, 
 {"MDA", "Europe", "Moldova", "2020-08-16", 30183., 278., 360.429, 896., 1., 
  7.286, 7482.22, 68.915, 89.349, 222.114, 0.248, 1.806, 1.12, "", "", "", 
  "", "", "", "", "", "", "", "", "", "", "", "", "", "", "", "", "", "", "", 
  "", "", "", "", 57.41, 4.033963*^6, 123.655, 37.6, 10.864, 6.955, 5189.972, 
  0.2, 408.502, 5.72, 5.9, 44.6, 86.979, 5.8, 71.9, 0.75}, 
 {"MDA", "Europe", "Moldova", "2020-08-17", 30377., 194., 362.286, 908., 12., 
  8.286, 7530.312, 48.092, 89.809, 225.089, 2.975, 2.054, 1.15, "", "", "", 
  "", "", "", "", "", "", "", "", "", "", "", "", "", "", "", "", "", "", "", 
  "", "", "", "", 57.41, 4.033963*^6, 123.655, 37.6, 10.864, 6.955, 5189.972, 
  0.2, 408.502, 5.72, 5.9, 44.6, 86.979, 5.8, 71.9, 0.75}, 
 {"MDA", "Europe", "Moldova", "2020-08-18", 30789., 412., 366.571, 908., 0., 
  7.286, 7632.445, 102.133, 90.871, 225.089, 0., 1.806, 1.17, "", "", "", "", 
  "", "", "", "", "", "", "", "", "", "", "", "", "", "", "", "", "", "", "", 
  "", "", "", 57.41, 4.033963*^6, 123.655, 37.6, 10.864, 6.955, 5189.972, 
  0.2, 408.502, 5.72, 5.9, 44.6, 86.979, 5.8, 71.9, 0.75}, 
 {"MDA", "Europe", "Moldova", "2020-08-19", 31415., 626., 388.286, 914., 6., 
  7.286, 7787.627, 155.182, 96.254, 226.576, 1.487, 1.806, 1.2, "", "", "", 
  "", "", "", "", "", "", "", "", "", "", "", "", "", "", "", "", "", "", "", 
  "", "", "", "", 57.41, 4.033963*^6, 123.655, 37.6, 10.864, 6.955, 5189.972, 
  0.2, 408.502, 5.72, 5.9, 44.6, 86.979, 5.8, 71.9, 0.75}, 
 {"MDA", "Europe", "Moldova", "2020-08-20", 31937., 522., 407.143, 921., 7., 
  6.143, 7917.028, 129.401, 100.929, 228.311, 1.735, 1.523, 1.21, "", "", "", 
  "", "", "", "", "", "", "", "", "", "", "", "", "", "", "", "", "", "", "", 
  "", "", "", "", 57.41, 4.033963*^6, 123.655, 37.6, 10.864, 6.955, 5189.972, 
  0.2, 408.502, 5.72, 5.9, 44.6, 86.979, 5.8, 71.9, 0.75}, 
 {"MDA", "Europe", "Moldova", "2020-08-21", 32484., 547., 428.714, 929., 8., 
  6.429, 8052.627, 135.599, 106.276, 230.295, 1.983, 1.594, 1.21, "", "", "", 
  "", "", "", "", "", "", "", "", "", "", "", "", "", "", "", "", "", "", "", 
  "", "", "", "", 57.41, 4.033963*^6, 123.655, 37.6, 10.864, 6.955, 5189.972, 
  0.2, 408.502, 5.72, 5.9, 44.6, 86.979, 5.8, 71.9, 0.75}, 
 {"MDA", "Europe", "Moldova", "2020-08-22", 33072., 588., 452.429, 935., 6., 
  5.714, 8198.39, 145.762, 112.155, 231.782, 1.487, 1.417, 1.21, "", "", "", 
  "", "", "", "", "", "", "", "", "", "", "", "", "", "", "", "", "", "", "", 
  "", "", "", "", 57.41, 4.033963*^6, 123.655, 37.6, 10.864, 6.955, 5189.972, 
  0.2, 408.502, 5.72, 5.9, 44.6, 86.979, 5.8, 71.9, 0.75}, 
 {"MDA", "Europe", "Moldova", "2020-08-23", 33478., 406., 470.714, 940., 5., 
  6.286, 8299.035, 100.645, 116.688, 233.021, 1.239, 1.558, 1.19, "", "", "", 
  "", "", "", "", "", "", "", "", "", "", "", "", "", "", "", "", "", "", "", 
  "", "", "", "", 57.41, 4.033963*^6, 123.655, 37.6, 10.864, 6.955, 5189.972, 
  0.2, 408.502, 5.72, 5.9, 44.6, 86.979, 5.8, 71.9, 0.75}, 
 {"MDA", "Europe", "Moldova", "2020-08-24", 33828., 350., 493., 945., 5., 
  5.286, 8385.798, 86.763, 122.212, 234.261, 1.239, 1.31, 1.17, "", "", "", 
  "", "", "", "", "", "", "", "", "", "", "", "", "", "", "", "", "", "", "", 
  "", "", "", "", 57.41, 4.033963*^6, 123.655, 37.6, 10.864, 6.955, 5189.972, 
  0.2, 408.502, 5.72, 5.9, 44.6, 86.979, 5.8, 71.9, 0.75}, 
 {"MDA", "Europe", "Moldova", "2020-08-25", 34358., 530., 509.857, 960., 15., 
  7.429, 8517.183, 131.384, 126.391, 237.979, 3.718, 1.842, 1.12, "", "", "", 
  "", "", "", "", "", "", "", "", "", "", "", "", "", "", "", "", "", "", "", 
  "", "", "", "", 57.41, 4.033963*^6, 123.655, 37.6, 10.864, 6.955, 5189.972, 
  0.2, 408.502, 5.72, 5.9, 44.6, 86.979, 5.8, 71.9, 0.75}, 
 {"MDA", "Europe", "Moldova", "2020-08-26", 34982., 624., 509.571, 967., 7., 
  7.571, 8671.869, 154.687, 126.32, 239.715, 1.735, 1.877, 1.06, "", "", "", 
  "", "", "", "", "", "", "", "", "", "", "", "", "", "", "", "", "", "", "", 
  "", "", "", "", 57.41, 4.033963*^6, 123.655, 37.6, 10.864, 6.955, 5189.972, 
  0.2, 408.502, 5.72, 5.9, 44.6, 86.979, 5.8, 71.9, 0.75}, 
 {"MDA", "Europe", "Moldova", "2020-08-27", 35546., 564., 515.571, 977., 10., 
  8., 8811.682, 139.813, 127.808, 242.194, 2.479, 1.983, 1.01, "", "", "", 
  "", "", "", "", "", "", "", "", "", "", "", "", "", "", "", "", "", "", "", 
  "", "", "", "", 57.41, 4.033963*^6, 123.655, 37.6, 10.864, 6.955, 5189.972, 
  0.2, 408.502, 5.72, 5.9, 44.6, 86.979, 5.8, 71.9, 0.75}, 
 {"MDA", "Europe", "Moldova", "2020-08-28", 35904., 358., 488.571, 981., 4., 
  7.429, 8900.429, 88.746, 121.115, 243.185, 0.992, 1.842, 0.97, "", "", "", 
  "", "", "", "", "", "", "", "", "", "", "", "", "", "", "", "", "", "", "", 
  "", "", "", "", 57.41, 4.033963*^6, 123.655, 37.6, 10.864, 6.955, 5189.972, 
  0.2, 408.502, 5.72, 5.9, 44.6, 86.979, 5.8, 71.9, 0.75}, 
 {"MDA", "Europe", "Moldova", "2020-08-29", 36404., 500., 476., 990., 9., 
  7.857, 9024.376, 123.948, 117.998, 245.416, 2.231, 1.948, 0.97, "", "", "", 
  "", "", "", "", "", "", "", "", "", "", "", "", "", "", "", "", "", "", "", 
  "", "", "", "", 57.41, 4.033963*^6, 123.655, 37.6, 10.864, 6.955, 5189.972, 
  0.2, 408.502, 5.72, 5.9, 44.6, 86.979, 5.8, 71.9, 0.75}, 
 {"MDA", "Europe", "Moldova", "2020-08-30", 36700., 296., 460.286, 992., 2., 
  7.429, 9097.753, 73.377, 114.103, 245.912, 0.496, 1.842, 0.97, "", "", "", 
  "", "", "", "", "", "", "", "", "", "", "", "", "", "", "", "", "", "", "", 
  "", "", "", "", 57.41, 4.033963*^6, 123.655, 37.6, 10.864, 6.955, 5189.972, 
  0.2, 408.502, 5.72, 5.9, 44.6, 86.979, 5.8, 71.9, 0.75}, 
 {"MDA", "Europe", "Moldova", "2020-08-31", 36920., 220., 441.714, 995., 3., 
  7.143, 9152.29, 54.537, 109.499, 246.656, 0.744, 1.771, 0.97, "", "", "", 
  "", "", "", "", "", "", "", "", "", "", "", "", "", "", "", "", "", "", "", 
  "", "", "", "", 57.41, 4.033963*^6, 123.655, 37.6, 10.864, 6.955, 5189.972, 
  0.2, 408.502, 5.72, 5.9, 44.6, 86.979, 5.8, 71.9, 0.75}, 
 {"MDA", "Europe", "Moldova", "2020-09-01", 37208., 288., 407.143, 1008., 
  13., 6.857, 9223.684, 71.394, 100.929, 249.878, 3.223, 1.7, 0.97, "", "", 
  "", "", "", "", "", "", "", "", "", "", "", "", "", "", "", "", "", "", "", 
  "", "", "", "", "", 57.41, 4.033963*^6, 123.655, 37.6, 10.864, 6.955, 
  5189.972, 0.2, 408.502, 5.72, 5.9, 44.6, 86.979, 5.8, 71.9, 0.75}, 
 {"MDA", "Europe", "Moldova", "2020-09-02", 37740., 532., 394., 1024., 16., 
  8.143, 9355.564, 131.88, 97.671, 253.845, 3.966, 2.019, 1., "", "", "", "", 
  "", "", "", "", "", "", "", "", "", "", "", "", "", "", "", "", "", "", "", 
  "", "", "", 50., 4.033963*^6, 123.655, 37.6, 10.864, 6.955, 5189.972, 0.2, 
  408.502, 5.72, 5.9, 44.6, 86.979, 5.8, 71.9, 0.75}, 
 {"MDA", "Europe", "Moldova", "2020-09-03", 38372., 632., 403.714, 1036., 
  12., 8.429, 9512.234, 156.67, 100.079, 256.819, 2.975, 2.089, 1.05, "", "", 
  "", "", "", "", "", "", "", "", "", "", "", "", "", "", "", "", "", "", "", 
  "", "", "", "", "", 50., 4.033963*^6, 123.655, 37.6, 10.864, 6.955, 
  5189.972, 0.2, 408.502, 5.72, 5.9, 44.6, 86.979, 5.8, 71.9, 0.75}, 
 {"MDA", "Europe", "Moldova", "2020-09-04", 38906., 534., 428.857, 1047., 
  11., 9.429, 9644.61, 132.376, 106.312, 259.546, 2.727, 2.337, 1.06, "", "", 
  "", "", "", "", "", "", "", "", "", "", "", "", "", "", "", "", "", "", "", 
  "", "", "", "", "", 50., 4.033963*^6, 123.655, 37.6, 10.864, 6.955, 
  5189.972, 0.2, 408.502, 5.72, 5.9, 44.6, 86.979, 5.8, 71.9, 0.75}, 
 {"MDA", "Europe", "Moldova", "2020-09-05", 39473., 567., 438.429, 1063., 
  16., 10.429, 9785.167, 140.557, 108.684, 263.513, 3.966, 2.585, 1.07, "", 
  "", "", "", "", "", "", "", "", "", "", "", "", "", "", "", "", "", "", "", 
  "", "", "", "", "", "", 50., 4.033963*^6, 123.655, 37.6, 10.864, 6.955, 
  5189.972, 0.2, 408.502, 5.72, 5.9, 44.6, 86.979, 5.8, 71.9, 0.75}, 
 {"MDA", "Europe", "Moldova", "2020-09-06", 39797., 324., 442.429, 1063., 0., 
  10.143, 9865.485, 80.318, 109.676, 263.513, 0., 2.514, 1.06, "", "", "", 
  "", "", "", "", "", "", "", "", "", "", "", "", "", "", "", "", "", "", "", 
  "", "", "", "", 50., 4.033963*^6, 123.655, 37.6, 10.864, 6.955, 5189.972, 
  0.2, 408.502, 5.72, 5.9, 44.6, 86.979, 5.8, 71.9, 0.75}, 
 {"MDA", "Europe", "Moldova", "2020-09-07", 40055., 258., 447.857, 1074., 
  11., 11.286, 9929.442, 63.957, 111.022, 266.239, 2.727, 2.798, 1.06, "", 
  "", "", "", "", "", "", "", "", "", "", "", "", "", "", "", "", "", "", "", 
  "", "", "", "", "", "", 50., 4.033963*^6, 123.655, 37.6, 10.864, 6.955, 
  5189.972, 0.2, 408.502, 5.72, 5.9, 44.6, 86.979, 5.8, 71.9, 0.75}, 
 {"MDA", "Europe", "Moldova", "2020-09-08", 40556., 501., 478.286, 1087., 
  13., 11.286, 10053.637, 124.195, 118.565, 269.462, 3.223, 2.798, 1.05, "", 
  "", "", "", "", "", "", "", "", "", "", "", "", "", "", "", "", "", "", "", 
  "", "", "", "", "", "", 50., 4.033963*^6, 123.655, 37.6, 10.864, 6.955, 
  5189.972, 0.2, 408.502, 5.72, 5.9, 44.6, 86.979, 5.8, 71.9, 0.75}, 
 {"MDA", "Europe", "Moldova", "2020-09-09", 41144., 588., 486.286, 1096., 9., 
  10.286, 10199.399, 145.762, 120.548, 271.693, 2.231, 2.55, 1.03, "", "", 
  "", "", "", "", "", "", "", "", "", "", "", "", "", "", "", "", "", "", "", 
  "", "", "", "", "", 50., 4.033963*^6, 123.655, 37.6, 10.864, 6.955, 
  5189.972, 0.2, 408.502, 5.72, 5.9, 44.6, 86.979, 5.8, 71.9, 0.75}, 
 {"MDA", "Europe", "Moldova", "2020-09-10", 41704., 560., 476., 1106., 10., 
  10., 10338.221, 138.821, 117.998, 274.172, 2.479, 2.479, 1.01, "", "", "", 
  "", "", "", "", "", "", "", "", "", "", "", "", "", "", "", "", "", "", "", 
  "", "", "", "", 50., 4.033963*^6, 123.655, 37.6, 10.864, 6.955, 5189.972, 
  0.2, 408.502, 5.72, 5.9, 44.6, 86.979, 5.8, 71.9, 0.75}, 
 {"MDA", "Europe", "Moldova", "2020-09-11", 42183., 479., 468.143, 1114., 8., 
  9.571, 10456.963, 118.742, 116.05, 276.155, 1.983, 2.373, 1.01, "", "", "", 
  "", "", "", "", "", "", "", "", "", "", "", "", "", "", "", "", "", "", "", 
  "", "", "", "", 50., 4.033963*^6, 123.655, 37.6, 10.864, 6.955, 5189.972, 
  0.2, 408.502, 5.72, 5.9, 44.6, 86.979, 5.8, 71.9, 0.75}, 
 {"MDA", "Europe", "Moldova", "2020-09-12", 42714., 531., 463., 1117., 3., 
  7.714, 10588.595, 131.632, 114.775, 276.899, 0.744, 1.912, 1.02, "", "", 
  "", "", "", "", "", "", "", "", "", "", "", "", "", "", "", "", "", "", "", 
  "", "", "", "", "", 50., 4.033963*^6, 123.655, 37.6, 10.864, 6.955, 
  5189.972, 0.2, 408.502, 5.72, 5.9, 44.6, 86.979, 5.8, 71.9, 0.75}, 
 {"MDA", "Europe", "Moldova", "2020-09-13", 42978., 264., 454.429, 1123., 6., 
  8.571, 10654.039, 65.444, 112.651, 278.386, 1.487, 2.125, 1.04, "", "", "", 
  "", "", "", "", "", "", "", "", "", "", "", "", "", "", "", "", "", "", "", 
  "", "", "", "", 50., 4.033963*^6, 123.655, 37.6, 10.864, 6.955, 5189.972, 
  0.2, 408.502, 5.72, 5.9, 44.6, 86.979, 5.8, 71.9, 0.75}, 
 {"MDA", "Europe", "Moldova", "2020-09-14", 43207., 229., 450.286, 1129., 6., 
  7.857, 10710.807, 56.768, 111.624, 279.874, 1.487, 1.948, 1.06, "", "", "", 
  "", "", "", "", "", "", "", "", "", "", "", "", "", "", "", "", "", "", "", 
  "", "", "", "", 50., 4.033963*^6, 123.655, 37.6, 10.864, 6.955, 5189.972, 
  0.2, 408.502, 5.72, 5.9, 44.6, 86.979, 5.8, 71.9, 0.75}, 
 {"MDA", "Europe", "Moldova", "2020-09-15", 43734., 527., 454., 1143., 14., 
  8., 10841.448, 130.641, 112.544, 283.344, 3.471, 1.983, 1.08, "", "", "", 
  "", "", "", "", "", "", "", "", "", "", "", "", "", "", "", "", "", "", "", 
  "", "", "", "", 50., 4.033963*^6, 123.655, 37.6, 10.864, 6.955, 5189.972, 
  0.2, 408.502, 5.72, 5.9, 44.6, 86.979, 5.8, 71.9, 0.75}, 
 {"MDA", "Europe", "Moldova", "2020-09-16", 44361., 627., 459.571, 1159., 
  16., 9., 10996.878, 155.43, 113.926, 287.311, 3.966, 2.231, 1.09, "", "", 
  "", "", "", "", "", "", "", "", "", "", "", "", "", "", "", "", "", "", "", 
  "", "", "", "", "", 47.22, 4.033963*^6, 123.655, 37.6, 10.864, 6.955, 
  5189.972, 0.2, 408.502, 5.72, 5.9, 44.6, 86.979, 5.8, 71.9, 0.75}, 
 {"MDA", "Europe", "Moldova", "2020-09-17", 44983., 622., 468.429, 1170., 
  11., 9.143, 11151.069, 154.191, 116.121, 290.037, 2.727, 2.266, 1.11, "", 
  "", "", "", "", "", "", "", "", "", "", "", "", "", "", "", "", "", "", "", 
  "", "", "", "", "", "", 47.22, 4.033963*^6, 123.655, 37.6, 10.864, 6.955, 
  5189.972, 0.2, 408.502, 5.72, 5.9, 44.6, 86.979, 5.8, 71.9, 0.75}, 
 {"MDA", "Europe", "Moldova", "2020-09-18", 45648., 665., 495., 1186., 16., 
  10.286, 11315.919, 164.85, 122.708, 294.004, 3.966, 2.55, 1.13, "", "", "", 
  "", "", "", "", "", "", "", "", "", "", "", "", "", "", "", "", "", "", "", 
  "", "", "", "", 47.22, 4.033963*^6, 123.655, 37.6, 10.864, 6.955, 5189.972, 
  0.2, 408.502, 5.72, 5.9, 44.6, 86.979, 5.8, 71.9, 0.75}, 
 {"MDA", "Europe", "Moldova", "2020-09-19", 46336., 688., 517.429, 1201., 
  15., 12., 11486.471, 170.552, 128.268, 297.722, 3.718, 2.975, 1.12, "", "", 
  "", "", "", "", "", "", "", "", "", "", "", "", "", "", "", "", "", "", "", 
  "", "", "", "", "", 47.22, 4.033963*^6, 123.655, 37.6, 10.864, 6.955, 
  5189.972, 0.2, 408.502, 5.72, 5.9, 44.6, 86.979, 5.8, 71.9, 0.75}, 
 {"MDA", "Europe", "Moldova", "2020-09-20", 46596., 260., 516.857, 1203., 2., 
  11.429, 11550.924, 64.453, 128.126, 298.218, 0.496, 2.833, 1.12, "", "", 
  "", "", "", "", "", "", "", "", "", "", "", "", "", "", "", "", "", "", "", 
  "", "", "", "", "", 47.22, 4.033963*^6, 123.655, 37.6, 10.864, 6.955, 
  5189.972, 0.2, 408.502, 5.72, 5.9, 44.6, 86.979, 5.8, 71.9, 0.75}, 
 {"MDA", "Europe", "Moldova", "2020-09-21", 46796., 200., 512.714, 1211., 8., 
  11.714, 11600.503, 49.579, 127.099, 300.201, 1.983, 2.904, 1.13, "", "", 
  "", "", "", "", "", "", "", "", "", "", "", "", "", "", "", "", "", "", "", 
  "", "", "", "", "", 47.22, 4.033963*^6, 123.655, 37.6, 10.864, 6.955, 
  5189.972, 0.2, 408.502, 5.72, 5.9, 44.6, 86.979, 5.8, 71.9, 0.75}, 
 {"MDA", "Europe", "Moldova", "2020-09-22", 47446., 650., 530.286, 1230., 
  19., 12.429, 11761.635, 161.132, 131.455, 304.911, 4.71, 3.081, 1.16, "", 
  "", "", "", "", "", "", "", "", "", "", "", "", "", "", "", "", "", "", "", 
  "", "", "", "", "", "", 47.22, 4.033963*^6, 123.655, 37.6, 10.864, 6.955, 
  5189.972, 0.2, 408.502, 5.72, 5.9, 44.6, 86.979, 5.8, 71.9, 0.75}, 
 {"MDA", "Europe", "Moldova", "2020-09-23", 48232., 786., 553., 1244., 14., 
  12.143, 11956.481, 194.846, 137.086, 308.382, 3.471, 3.01, 1.17, "", "", 
  "", "", "", "", "", "", "", "", "", "", "", "", "", "", "", "", "", "", "", 
  "", "", "", "", "", 47.22, 4.033963*^6, 123.655, 37.6, 10.864, 6.955, 
  5189.972, 0.2, 408.502, 5.72, 5.9, 44.6, 86.979, 5.8, 71.9, 0.75}, 
 {"MDA", "Europe", "Moldova", "2020-09-24", 48953., 721., 567.143, 1252., 8., 
  11.714, 12135.213, 178.732, 140.592, 310.365, 1.983, 2.904, 1.18, "", "", 
  "", "", "", "", "", "", "", "", "", "", "", "", "", "", "", "", "", "", "", 
  "", "", "", "", "", 41.67, 4.033963*^6, 123.655, 37.6, 10.864, 6.955, 
  5189.972, 0.2, 408.502, 5.72, 5.9, 44.6, 86.979, 5.8, 71.9, 0.75}, 
 {"MDA", "Europe", "Moldova", "2020-09-25", 49666., 713., 574., 1264., 12., 
  11.143, 12311.962, 176.749, 142.292, 313.34, 2.975, 2.762, 1.19, "", "", 
  "", "", "", "", "", "", "", "", "", "", "", "", "", "", "", "", "", "", "", 
  "", "", "", "", "", 41.67, 4.033963*^6, 123.655, 37.6, 10.864, 6.955, 
  5189.972, 0.2, 408.502, 5.72, 5.9, 44.6, 86.979, 5.8, 71.9, 0.75}, 
 {"MDA", "Europe", "Moldova", "2020-09-26", 50534., 868., 599.714, 1279., 
  15., 11.143, 12527.135, 215.173, 148.666, 317.058, 3.718, 2.762, 1.2, "", 
  "", "", "", "", "", "", "", "", "", "", "", "", "", "", "", "", "", "", "", 
  "", "", "", "", "", "", 41.67, 4.033963*^6, 123.655, 37.6, 10.864, 6.955, 
  5189.972, 0.2, 408.502, 5.72, 5.9, 44.6, 86.979, 5.8, 71.9, 0.75}, 
 {"MDA", "Europe", "Moldova", "2020-09-27", 50875., 341., 611.286, 1287., 8., 
  12., 12611.667, 84.532, 151.535, 319.041, 1.983, 2.975, 1.2, "", "", "", 
  "", "", "", "", "", "", "", "", "", "", "", "", "", "", "", "", "", "", "", 
  "", "", "", "", 41.67, 4.033963*^6, 123.655, 37.6, 10.864, 6.955, 5189.972, 
  0.2, 408.502, 5.72, 5.9, 44.6, 86.979, 5.8, 71.9, 0.75}, 
 {"MDA", "Europe", "Moldova", "2020-09-28", 51194., 319., 628.286, 1301., 
  14., 12.857, 12690.746, 79.079, 155.749, 322.512, 3.471, 3.187, 1.22, "", 
  "", "", "", "", "", "", "", "", "", "", "", "", "", "", "", "", "", "", "", 
  "", "", "", "", "", "", 37.96, 4.033963*^6, 123.655, 37.6, 10.864, 6.955, 
  5189.972, 0.2, 408.502, 5.72, 5.9, 44.6, 86.979, 5.8, 71.9, 0.75}, 
 {"MDA", "Europe", "Moldova", "2020-09-29", 52029., 835., 654.714, 1310., 9., 
  11.429, 12897.739, 206.992, 162.301, 324.743, 2.231, 2.833, 1.24, "", "", 
  "", "", "", "", "", "", "", "", "", "", "", "", "", "", "", "", "", "", "", 
  "", "", "", "", "", 37.96, 4.033963*^6, 123.655, 37.6, 10.864, 6.955, 
  5189.972, 0.2, 408.502, 5.72, 5.9, 44.6, 86.979, 5.8, 71.9, 0.75}, 
 {"MDA", "Europe", "Moldova", "2020-09-30", 53042., 1013., 687.143, 1320., 
  10., 10.857, 13148.856, 251.118, 170.339, 327.222, 2.479, 2.691, 1.24, "", 
  "", "", "", "", "", "", "", "", "", "", "", "", "", "", "", "", "", "", "", 
  "", "", "", "", "", "", 37.96, 4.033963*^6, 123.655, 37.6, 10.864, 6.955, 
  5189.972, 0.2, 408.502, 5.72, 5.9, 44.6, 86.979, 5.8, 71.9, 0.75}, 
 {"MDA", "Europe", "Moldova", "2020-10-01", 54064., 1022., 730.143, 1336., 
  16., 12., 13402.205, 253.349, 180.999, 331.188, 3.966, 2.975, 1.23, "", "", 
  "", "", "", "", "", "", "", "", "", "", "", "", "", "", "", "", "", "", "", 
  "", "", "", "", "", 42.59, 4.033963*^6, 123.655, 37.6, 10.864, 6.955, 
  5189.972, 0.2, 408.502, 5.72, 5.9, 44.6, 86.979, 5.8, 71.9, 0.75}, 
 {"MDA", "Europe", "Moldova", "2020-10-02", 55016., 952., 764.286, 1344., 8., 
  11.429, 13638.201, 235.996, 189.463, 333.171, 1.983, 2.833, 1.21, "", "", 
  "", "", "", "", "", "", "", "", "", "", "", "", "", "", "", "", "", "", "", 
  "", "", "", "", "", 42.59, 4.033963*^6, 123.655, 37.6, 10.864, 6.955, 
  5189.972, 0.2, 408.502, 5.72, 5.9, 44.6, 86.979, 5.8, 71.9, 0.75}, 
 {"MDA", "Europe", "Moldova", "2020-10-03", 55888., 872., 764.857, 1353., 9., 
  10.571, 13854.366, 216.165, 189.604, 335.402, 2.231, 2.621, 1.18, "", "", 
  "", "", "", "", "", "", "", "", "", "", "", "", "", "", "", "", "", "", "", 
  "", "", "", "", "", 42.59, 4.033963*^6, 123.655, 37.6, 10.864, 6.955, 
  5189.972, 0.2, 408.502, 5.72, 5.9, 44.6, 86.979, 5.8, 71.9, 0.75}, 
 {"MDA", "Europe", "Moldova", "2020-10-04", 56579., 691., 814.857, 1366., 
  13., 11.286, 14025.662, 171.296, 201.999, 338.625, 3.223, 2.798, 1.18, "", 
  "", "", "", "", "", "", "", "", "", "", "", "", "", "", "", "", "", "", "", 
  "", "", "", "", "", "", 42.59, 4.033963*^6, 123.655, 37.6, 10.864, 6.955, 
  5189.972, 0.2, 408.502, 5.72, 5.9, 44.6, 86.979, 5.8, 71.9, 0.75}, 
 {"MDA", "Europe", "Moldova", "2020-10-05", 56901., 322., 815.286, 1375., 9., 
  10.571, 14105.484, 79.822, 202.105, 340.856, 2.231, 2.621, 1.14, "", "", 
  "", "", "", "", "", "", "", "", "", "", "", "", "", "", "", "", "", "", "", 
  "", "", "", "", "", 45.37, 4.033963*^6, 123.655, 37.6, 10.864, 6.955, 
  5189.972, 0.2, 408.502, 5.72, 5.9, 44.6, 86.979, 5.8, 71.9, 0.75}, 
 {"MDA", "Europe", "Moldova", "2020-10-06", 57732., 831., 814.714, 1389., 
  14., 11.286, 14311.485, 206.001, 201.964, 344.326, 3.471, 2.798, 1.12, "", 
  "", "", "", "", "", "", "", "", "", "", "", "", "", "", "", "", "", "", "", 
  "", "", "", "", "", "", 45.37, 4.033963*^6, 123.655, 37.6, 10.864, 6.955, 
  5189.972, 0.2, 408.502, 5.72, 5.9, 44.6, 86.979, 5.8, 71.9, 0.75}, 
 {"MDA", "Europe", "Moldova", "2020-10-07", 58794., 1062., 821.714, 1406., 
  17., 12.286, 14574.749, 263.265, 203.699, 348.541, 4.214, 3.046, 1.1, "", 
  "", "", "", "", "", "", "", "", "", "", "", "", "", "", "", "", "", "", "", 
  "", "", "", "", "", "", 45.37, 4.033963*^6, 123.655, 37.6, 10.864, 6.955, 
  5189.972, 0.2, 408.502, 5.72, 5.9, 44.6, 86.979, 5.8, 71.9, 0.75}, 
 {"MDA", "Europe", "Moldova", "2020-10-08", 59915., 1121., 835.857, 1424., 
  18., 12.571, 14852.64, 277.891, 207.205, 353.003, 4.462, 3.116, 1.09, "", 
  "", "", "", "", "", "", "", "", "", "", "", "", "", "", "", "", "", "", "", 
  "", "", "", "", "", "", 45.37, 4.033963*^6, 123.655, 37.6, 10.864, 6.955, 
  5189.972, 0.2, 408.502, 5.72, 5.9, 44.6, 86.979, 5.8, 71.9, 0.75}, 
 {"MDA", "Europe", "Moldova", "2020-10-09", 60833., 918., 831., 1442., 18., 
  14., 15080.208, 227.568, 206.001, 357.465, 4.462, 3.471, 1.06, "", "", "", 
  "", "", "", "", "", "", "", "", "", "", "", "", "", "", "", "", "", "", "", 
  "", "", "", "", 48.15, 4.033963*^6, 123.655, 37.6, 10.864, 6.955, 5189.972, 
  0.2, 408.502, 5.72, 5.9, 44.6, 86.979, 5.8, 71.9, 0.75}, 
 {"MDA", "Europe", "Moldova", "2020-10-10", 61762., 929., 839.143, 1458., 
  16., 15., 15310.502, 230.295, 208.019, 361.431, 3.966, 3.718, 1.03, "", "", 
  "", "", "", "", "", "", "", "", "", "", "", "", "", "", "", "", "", "", "", 
  "", "", "", "", "", 48.15, 4.033963*^6, 123.655, 37.6, 10.864, 6.955, 
  5189.972, 0.2, 408.502, 5.72, 5.9, 44.6, 86.979, 5.8, 71.9, 0.75}, 
 {"MDA", "Europe", "Moldova", "2020-10-11", 62151., 389., 796., 1461., 3., 
  13.571, 15406.934, 96.431, 197.325, 362.175, 0.744, 3.364, 1.01, "", "", 
  "", "", "", "", "", "", "", "", "", "", "", "", "", "", "", "", "", "", "", 
  "", "", "", "", "", 48.15, 4.033963*^6, 123.655, 37.6, 10.864, 6.955, 
  5189.972, 0.2, 408.502, 5.72, 5.9, 44.6, 86.979, 5.8, 71.9, 0.75}, 
 {"MDA", "Europe", "Moldova", "2020-10-12", 62618., 467., 816.714, 1478., 
  17., 14.714, 15522.701, 115.767, 202.46, 366.389, 4.214, 3.648, 1., "", "", 
  "", "", "", "", "", "", "", "", "", "", "", "", "", "", "", "", "", "", "", 
  "", "", "", "", "", 48.15, 4.033963*^6, 123.655, 37.6, 10.864, 6.955, 
  5189.972, 0.2, 408.502, 5.72, 5.9, 44.6, 86.979, 5.8, 71.9, 0.75}, 
 {"MDA", "Europe", "Moldova", "2020-10-13", 63275., 657., 791.857, 1495., 
  17., 15.143, 15685.568, 162.867, 196.298, 370.603, 4.214, 3.754, 0.97, "", 
  "", "", "", "", "", "", "", "", "", "", "", "", "", "", "", "", "", "", "", 
  "", "", "", "", "", "", 48.15, 4.033963*^6, 123.655, 37.6, 10.864, 6.955, 
  5189.972, 0.2, 408.502, 5.72, 5.9, 44.6, 86.979, 5.8, 71.9, 0.75}, 
 {"MDA", "Europe", "Moldova", "2020-10-14", 64424., 1149., 804.286, 1514., 
  19., 15.429, 15970.399, 284.832, 199.379, 375.313, 4.71, 3.825, 0.95, "", 
  "", "", "", "", "", "", "", "", "", "", "", "", "", "", "", "", "", "", "", 
  "", "", "", "", "", "", 48.15, 4.033963*^6, 123.655, 37.6, 10.864, 6.955, 
  5189.972, 0.2, 408.502, 5.72, 5.9, 44.6, 86.979, 5.8, 71.9, 0.75}, 
 {"MDA", "Europe", "Moldova", "2020-10-15", 65076., 652., 737.286, 1530., 
  16., 15.143, 16132.027, 161.628, 182.77, 379.28, 3.966, 3.754, 0.91, "", 
  "", "", "", "", "", "", "", "", "", "", "", "", "", "", "", "", "", "", "", 
  "", "", "", "", "", "", 48.15, 4.033963*^6, 123.655, 37.6, 10.864, 6.955, 
  5189.972, 0.2, 408.502, 5.72, 5.9, 44.6, 86.979, 5.8, 71.9, 0.75}, 
 {"MDA", "Europe", "Moldova", "2020-10-16", 65860., 784., 718.143, 1549., 
  19., 15.286, 16326.377, 194.35, 178.024, 383.99, 4.71, 3.789, 0.91, "", "", 
  "", "", "", "", "", "", "", "", "", "", "", "", "", "", "", "", "", "", "", 
  "", "", "", "", "", 48.15, 4.033963*^6, 123.655, 37.6, 10.864, 6.955, 
  5189.972, 0.2, 408.502, 5.72, 5.9, 44.6, 86.979, 5.8, 71.9, 0.75}, 
 {"MDA", "Europe", "Moldova", "2020-10-17", 66652., 792., 698.571, 1569., 
  20., 15.857, 16522.71, 196.333, 173.172, 388.948, 4.958, 3.931, 0.91, "", 
  "", "", "", "", "", "", "", "", "", "", "", "", "", "", "", "", "", "", "", 
  "", "", "", "", "", "", 48.15, 4.033963*^6, 123.655, 37.6, 10.864, 6.955, 
  5189.972, 0.2, 408.502, 5.72, 5.9, 44.6, 86.979, 5.8, 71.9, 0.75}, 
 {"MDA", "Europe", "Moldova", "2020-10-18", 67050., 398., 699.857, 1584., 
  15., 17.571, 16621.372, 98.662, 173.491, 392.666, 3.718, 4.356, 0.92, "", 
  "", "", "", "", "", "", "", "", "", "", "", "", "", "", "", "", "", "", "", 
  "", "", "", "", "", "", 48.15, 4.033963*^6, 123.655, 37.6, 10.864, 6.955, 
  5189.972, 0.2, 408.502, 5.72, 5.9, 44.6, 86.979, 5.8, 71.9, 0.75}, 
 {"MDA", "Europe", "Moldova", "2020-10-19", 67302., 252., 669.143, 1600., 
  16., 17.429, 16683.842, 62.47, 165.877, 396.632, 3.966, 4.32, 0.93, "", "", 
  "", "", "", "", "", "", "", "", "", "", "", "", "", "", "", "", "", "", "", 
  "", "", "", "", "", 48.15, 4.033963*^6, 123.655, 37.6, 10.864, 6.955, 
  5189.972, 0.2, 408.502, 5.72, 5.9, 44.6, 86.979, 5.8, 71.9, 0.75}, 
 {"MDA", "Europe", "Moldova", "2020-10-20", 67958., 656., 669., 1617., 17., 
  17.429, 16846.461, 162.619, 165.842, 400.847, 4.214, 4.32, 0.93, "", "", 
  "", "", "", "", "", "", "", "", "", "", "", "", "", "", "", "", "", "", "", 
  "", "", "", "", "", 48.15, 4.033963*^6, 123.655, 37.6, 10.864, 6.955, 
  5189.972, 0.2, 408.502, 5.72, 5.9, 44.6, 86.979, 5.8, 71.9, 0.75}, 
 {"MDA", "Europe", "Moldova", "2020-10-21", 68791., 833., 623.857, 1630., 
  13., 16.571, 17052.958, 206.497, 154.651, 404.069, 3.223, 4.108, 0.93, "", 
  "", "", "", "", "", "", "", "", "", "", "", "", "", "", "", "", "", "", "", 
  "", "", "", "", "", "", 48.15, 4.033963*^6, 123.655, 37.6, 10.864, 6.955, 
  5189.972, 0.2, 408.502, 5.72, 5.9, 44.6, 86.979, 5.8, 71.9, 0.75}, 
 {"MDA", "Europe", "Moldova", "2020-10-22", 69568., 777., 641.714, 1641., 
  11., 15.857, 17245.572, 192.615, 159.078, 406.796, 2.727, 3.931, 0.94, "", 
  "", "", "", "", "", "", "", "", "", "", "", "", "", "", "", "", "", "", "", 
  "", "", "", "", "", "", 48.15, 4.033963*^6, 123.655, 37.6, 10.864, 6.955, 
  5189.972, 0.2, 408.502, 5.72, 5.9, 44.6, 86.979, 5.8, 71.9, 0.75}, 
 {"MDA", "Europe", "Moldova", "2020-10-23", 70256., 688., 628., 1654., 13., 
  15., 17416.124, 170.552, 155.678, 410.019, 3.223, 3.718, 0.95, "", "", "", 
  "", "", "", "", "", "", "", "", "", "", "", "", "", "", "", "", "", "", "", 
  "", "", "", "", 48.15, 4.033963*^6, 123.655, 37.6, 10.864, 6.955, 5189.972, 
  0.2, 408.502, 5.72, 5.9, 44.6, 86.979, 5.8, 71.9, 0.75}, 
 {"MDA", "Europe", "Moldova", "2020-10-24", 71089., 833., 633.857, 1669., 
  15., 14.286, 17622.621, 206.497, 157.13, 413.737, 3.718, 3.541, 0.98, "", 
  "", "", "", "", "", "", "", "", "", "", "", "", "", "", "", "", "", "", "", 
  "", "", "", "", "", "", 48.15, 4.033963*^6, 123.655, 37.6, 10.864, 6.955, 
  5189.972, 0.2, 408.502, 5.72, 5.9, 44.6, 86.979, 5.8, 71.9, 0.75}, 
 {"MDA", "Europe", "Moldova", "2020-10-25", 71503., 414., 636.143, 1685., 
  16., 14.429, 17725.249, 102.629, 157.697, 417.703, 3.966, 3.577, 1., "", 
  "", "", "", "", "", "", "", "", "", "", "", "", "", "", "", "", "", "", "", 
  "", "", "", "", "", "", 48.15, 4.033963*^6, 123.655, 37.6, 10.864, 6.955, 
  5189.972, 0.2, 408.502, 5.72, 5.9, 44.6, 86.979, 5.8, 71.9, 0.75}, 
 {"MDA", "Europe", "Moldova", "2020-10-26", 71811., 308., 644.143, 1700., 
  15., 14.286, 17801.601, 76.352, 159.68, 421.422, 3.718, 3.541, 1.02, "", 
  "", "", "", "", "", "", "", "", "", "", "", "", "", "", "", "", "", "", "", 
  "", "", "", "", "", "", 48.15, 4.033963*^6, 123.655, 37.6, 10.864, 6.955, 
  5189.972, 0.2, 408.502, 5.72, 5.9, 44.6, 86.979, 5.8, 71.9, 0.75}, 
 {"MDA", "Europe", "Moldova", "2020-10-27", 72460., 649., 643.143, 1710., 
  10., 13.286, 17962.485, 160.884, 159.432, 423.901, 2.479, 3.293, 1.03, "", 
  "", "", "", "", "", "", "", "", "", "", "", "", "", "", "", "", "", "", "", 
  "", "", "", "", "", "", 48.15, 4.033963*^6, 123.655, 37.6, 10.864, 6.955, 
  5189.972, 0.2, 408.502, 5.72, 5.9, 44.6, 86.979, 5.8, 71.9, 0.75}, 
 {"MDA", "Europe", "Moldova", "2020-10-28", 73321., 861., 647.143, 1729., 
  19., 14.143, 18175.923, 213.438, 160.424, 428.611, 4.71, 3.506, 1.04, "", 
  "", "", "", "", "", "", "", "", "", "", "", "", "", "", "", "", "", "", "", 
  "", "", "", "", "", "", 48.15, 4.033963*^6, 123.655, 37.6, 10.864, 6.955, 
  5189.972, 0.2, 408.502, 5.72, 5.9, 44.6, 86.979, 5.8, 71.9, 0.75}, 
 {"MDA", "Europe", "Moldova", "2020-10-29", 74233., 912., 666.429, 1747., 
  18., 15.143, 18402.003, 226.08, 165.204, 433.073, 4.462, 3.754, 1.07, "", 
  "", "", "", "", "", "", "", "", "", "", "", "", "", "", "", "", "", "", "", 
  "", "", "", "", "", "", 48.15, 4.033963*^6, 123.655, 37.6, 10.864, 6.955, 
  5189.972, 0.2, 408.502, 5.72, 5.9, 44.6, 86.979, 5.8, 71.9, 0.75}, 
 {"MDA", "Europe", "Moldova", "2020-10-30", 75201., 968., 706.429, 1766., 
  19., 16., 18641.966, 239.963, 175.12, 437.783, 4.71, 3.966, 1.08, "", "", 
  "", "", "", "", "", "", "", "", "", "", "", "", "", "", "", "", "", "", "", 
  "", "", "", "", "", 48.15, 4.033963*^6, 123.655, 37.6, 10.864, 6.955, 
  5189.972, 0.2, 408.502, 5.72, 5.9, 44.6, 86.979, 5.8, 71.9, 0.75}, 
 {"MDA", "Europe", "Moldova", "2020-10-31", 76040., 839., 707.286, 1785., 
  19., 16.571, 18849.95, 207.984, 175.333, 442.493, 4.71, 4.108, 1.07, "", 
  "", "", "", "", "", "", "", "", "", "", "", "", "", "", "", "", "", "", "", 
  "", "", "", "", "", "", 48.15, 4.033963*^6, 123.655, 37.6, 10.864, 6.955, 
  5189.972, 0.2, 408.502, 5.72, 5.9, 44.6, 86.979, 5.8, 71.9, 0.75}, 
 {"MDA", "Europe", "Moldova", "2020-11-01", 76582., 542., 725.571, 1800., 
  15., 16.429, 18984.309, 134.359, 179.866, 446.211, 3.718, 4.073, 1.08, "", 
  "", "", "", "", "", "", "", "", "", "", "", "", "", "", "", "", "", "", "", 
  "", "", "", "", "", "", 48.15, 4.033963*^6, 123.655, 37.6, 10.864, 6.955, 
  5189.972, 0.2, 408.502, 5.72, 5.9, 44.6, 86.979, 5.8, 71.9, 0.75}, 
 {"MDA", "Europe", "Moldova", "2020-11-02", 76777., 195., 709.429, 1818., 
  18., 16.857, 19032.649, 48.34, 175.864, 450.673, 4.462, 4.179, 1.08, "", 
  "", "", "", "", "", "", "", "", "", "", "", "", "", "", "", "", "", "", "", 
  "", "", "", "", "", "", 48.15, 4.033963*^6, 123.655, 37.6, 10.864, 6.955, 
  5189.972, 0.2, 408.502, 5.72, 5.9, 44.6, 86.979, 5.8, 71.9, 0.75}, 
 {"MDA", "Europe", "Moldova", "2020-11-03", 77487., 710., 718.143, 1838., 
  20., 18.286, 19208.654, 176.006, 178.024, 455.631, 4.958, 4.533, 1.1, "", 
  "", "", "", "", "", "", "", "", "", "", "", "", "", "", "", "", "", "", "", 
  "", "", "", "", "", "", 48.15, 4.033963*^6, 123.655, 37.6, 10.864, 6.955, 
  5189.972, 0.2, 408.502, 5.72, 5.9, 44.6, 86.979, 5.8, 71.9, 0.75}, 
 {"MDA", "Europe", "Moldova", "2020-11-04", 78507., 1020., 740.857, 1851., 
  13., 17.429, 19461.507, 252.853, 183.655, 458.854, 3.223, 4.32, 1.12, "", 
  "", "", "", "", "", "", "", "", "", "", "", "", "", "", "", "", "", "", "", 
  "", "", "", "", "", "", 48.15, 4.033963*^6, 123.655, 37.6, 10.864, 6.955, 
  5189.972, 0.2, 408.502, 5.72, 5.9, 44.6, 86.979, 5.8, 71.9, 0.75}, 
 {"MDA", "Europe", "Moldova", "2020-11-05", 79566., 1059., 761.857, 1866., 
  15., 17., 19724.028, 262.521, 188.861, 462.572, 3.718, 4.214, 1.15, "", "", 
  "", "", "", "", "", "", "", "", "", "", "", "", "", "", "", "", "", "", "", 
  "", "", "", "", "", 48.15, 4.033963*^6, 123.655, 37.6, 10.864, 6.955, 
  5189.972, 0.2, 408.502, 5.72, 5.9, 44.6, 86.979, 5.8, 71.9, 0.75}, 
 {"MDA", "Europe", "Moldova", "2020-11-06", 80501., 935., 757.143, 1882., 
  16., 16.571, 19955.81, 231.782, 187.692, 466.539, 3.966, 4.108, 1.16, "", 
  "", "", "", "", "", "", "", "", "", "", "", "", "", "", "", "", "", "", "", 
  "", "", "", "", "", "", 48.15, 4.033963*^6, 123.655, 37.6, 10.864, 6.955, 
  5189.972, 0.2, 408.502, 5.72, 5.9, 44.6, 86.979, 5.8, 71.9, 0.75}, 
 {"MDA", "Europe", "Moldova", "2020-11-07", 81675., 1174., 805., 1891., 9., 
  15.143, 20246.839, 291.029, 199.556, 468.77, 2.231, 3.754, 1.17, "", "", 
  "", "", "", "", "", "", "", "", "", "", "", "", "", "", "", "", "", "", "", 
  "", "", "", "", "", 48.15, 4.033963*^6, 123.655, 37.6, 10.864, 6.955, 
  5189.972, 0.2, 408.502, 5.72, 5.9, 44.6, 86.979, 5.8, 71.9, 0.75}, 
 {"MDA", "Europe", "Moldova", "2020-11-08", 82346., 671., 823.429, 1893., 2., 
  13.286, 20413.177, 166.338, 204.124, 469.266, 0.496, 3.293, 1.17, "", "", 
  "", "", "", "", "", "", "", "", "", "", "", "", "", "", "", "", "", "", "", 
  "", "", "", "", "", 48.15, 4.033963*^6, 123.655, 37.6, 10.864, 6.955, 
  5189.972, 0.2, 408.502, 5.72, 5.9, 44.6, 86.979, 5.8, 71.9, 0.75}, 
 {"MDA", "Europe", "Moldova", "2020-11-09", 82677., 331., 842.857, 1912., 
  19., 13.429, 20495.23, 82.053, 208.94, 473.976, 4.71, 3.329, 1.16, "", "", 
  "", "", "", "", "", "", "", "", "", "", "", "", "", "", "", "", "", "", "", 
  "", "", "", "", "", 48.15, 4.033963*^6, 123.655, 37.6, 10.864, 6.955, 
  5189.972, 0.2, 408.502, 5.72, 5.9, 44.6, 86.979, 5.8, 71.9, 0.75}, 
 {"MDA", "Europe", "Moldova", "2020-11-10", 83592., 915., 872.143, 1930., 
  18., 13.143, 20722.054, 226.824, 216.2, 478.438, 4.462, 3.258, 1.17, "", 
  "", "", "", "", "", "", "", "", "", "", "", "", "", "", "", "", "", "", "", 
  "", "", "", "", "", "", 48.15, 4.033963*^6, 123.655, 37.6, 10.864, 6.955, 
  5189.972, 0.2, 408.502, 5.72, 5.9, 44.6, 86.979, 5.8, 71.9, 0.75}, 
 {"MDA", "Europe", "Moldova", "2020-11-11", 84707., 1115., 885.714, 1950., 
  20., 14.143, 20998.457, 276.403, 219.564, 483.396, 4.958, 3.506, 1.18, "", 
  "", "", "", "", "", "", "", "", "", "", "", "", "", "", "", "", "", "", "", 
  "", "", "", "", "", "", 48.15, 4.033963*^6, 123.655, 37.6, 10.864, 6.955, 
  5189.972, 0.2, 408.502, 5.72, 5.9, 44.6, 86.979, 5.8, 71.9, 0.75}, 
 {"MDA", "Europe", "Moldova", "2020-11-12", 86038., 1331., 924.571, 1969., 
  19., 14.714, 21328.406, 329.948, 229.197, 488.106, 4.71, 3.648, 1.21, "", 
  "", "", "", "", "", "", "", "", "", "", "", "", "", "", "", "", "", "", "", 
  "", "", "", "", "", "", 48.15, 4.033963*^6, 123.655, 37.6, 10.864, 6.955, 
  5189.972, 0.2, 408.502, 5.72, 5.9, 44.6, 86.979, 5.8, 71.9, 0.75}, 
 {"MDA", "Europe", "Moldova", "2020-11-13", 87361., 1323., 980., 1987., 18., 
  15., 21656.371, 327.965, 242.937, 492.568, 4.462, 3.718, 1.21, "", "", "", 
  "", "", "", "", "", "", "", "", "", "", "", "", "", "", "", "", "", "", "", 
  "", "", "", "", 48.15, 4.033963*^6, 123.655, 37.6, 10.864, 6.955, 5189.972, 
  0.2, 408.502, 5.72, 5.9, 44.6, 86.979, 5.8, 71.9, 0.75}, 
 {"MDA", "Europe", "Moldova", "2020-11-14", 88772., 1411., 1013.857, 2006., 
  19., 16.429, 22006.151, 349.78, 251.33, 497.278, 4.71, 4.073, 1.2, "", "", 
  "", "", "", "", "", "", "", "", "", "", "", "", "", "", "", "", "", "", "", 
  "", "", "", "", "", 48.15, 4.033963*^6, 123.655, 37.6, 10.864, 6.955, 
  5189.972, 0.2, 408.502, 5.72, 5.9, 44.6, 86.979, 5.8, 71.9, 0.75}, 
 {"MDA", "Europe", "Moldova", "2020-11-15", 89279., 507., 990.429, 2019., 
  13., 18., 22131.834, 125.683, 245.522, 500.5, 3.223, 4.462, 1.17, "", "", 
  "", "", "", "", "", "", "", "", "", "", "", "", "", "", "", "", "", "", "", 
  "", "", "", "", "", 48.15, 4.033963*^6, 123.655, 37.6, 10.864, 6.955, 
  5189.972, 0.2, 408.502, 5.72, 5.9, 44.6, 86.979, 5.8, 71.9, 0.75}, 
 {"MDA", "Europe", "Moldova", "2020-11-16", 89843., 564., 1023.714, 2035., 
  16., 17.571, 22271.647, 139.813, 253.774, 504.467, 3.966, 4.356, 1.18, "", 
  "", "", "", "", "", "", "", "", "", "", "", "", "", "", "", "", "", "", "", 
  "", "", "", "", "", "", 48.15, 4.033963*^6, 123.655, 37.6, 10.864, 6.955, 
  5189.972, 0.2, 408.502, 5.72, 5.9, 44.6, 86.979, 5.8, 71.9, 0.75}, 
 {"MDA", "Europe", "Moldova", "2020-11-17", 90912., 1069., 1045.714, 2054., 
  19., 17.714, 22536.647, 265., 259.228, 509.177, 4.71, 4.391, 1.18, "", "", 
  "", "", "", "", "", "", "", "", "", "", "", "", "", "", "", "", "", "", "", 
  "", "", "", "", "", 48.15, 4.033963*^6, 123.655, 37.6, 10.864, 6.955, 
  5189.972, 0.2, 408.502, 5.72, 5.9, 44.6, 86.979, 5.8, 71.9, 0.75}, 
 {"MDA", "Europe", "Moldova", "2020-11-18", 92519., 1607., 1116., 2072., 18., 
  17.429, 22935.015, 398.368, 276.651, 513.639, 4.462, 4.32, 1.19, "", "", 
  "", "", "", "", "", "", "", "", "", "", "", "", "", "", "", "", "", "", "", 
  "", "", "", "", "", 48.15, 4.033963*^6, 123.655, 37.6, 10.864, 6.955, 
  5189.972, 0.2, 408.502, 5.72, 5.9, 44.6, 86.979, 5.8, 71.9, 0.75}, 
 {"MDA", "Europe", "Moldova", "2020-11-19", 93961., 1442., 1131.857, 2091., 
  19., 17.429, 23292.479, 357.465, 280.582, 518.349, 4.71, 4.32, 1.18, "", 
  "", "", "", "", "", "", "", "", "", "", "", "", "", "", "", "", "", "", "", 
  "", "", "", "", "", "", 48.15, 4.033963*^6, 123.655, 37.6, 10.864, 6.955, 
  5189.972, 0.2, 408.502, 5.72, 5.9, 44.6, 86.979, 5.8, 71.9, 0.75}, 
 {"MDA", "Europe", "Moldova", "2020-11-20", 95383., 1422., 1146., 2111., 20., 
  17.714, 23644.986, 352.507, 284.088, 523.307, 4.958, 4.391, 1.18, "", "", 
  "", "", "", "", "", "", "", "", "", "", "", "", "", "", "", "", "", "", "", 
  "", "", "", "", "", 48.15, 4.033963*^6, 123.655, 37.6, 10.864, 6.955, 
  5189.972, 0.2, 408.502, 5.72, 5.9, 44.6, 86.979, 5.8, 71.9, 0.75}, 
 {"MDA", "Europe", "Moldova", "2020-11-21", 96689., 1306., 1131., 2130., 19., 
  17.714, 23968.737, 323.751, 280.369, 528.017, 4.71, 4.391, 1.16, "", "", 
  "", "", "", "", "", "", "", "", "", "", "", "", "", "", "", "", "", "", "", 
  "", "", "", "", "", 48.15, 4.033963*^6, 123.655, 37.6, 10.864, 6.955, 
  5189.972, 0.2, 408.502, 5.72, 5.9, 44.6, 86.979, 5.8, 71.9, 0.75}, 
 {"MDA", "Europe", "Moldova", "2020-11-22", 97941., 1252., 1237.429, 2149., 
  19., 18.571, 24279.102, 310.365, 306.753, 532.727, 4.71, 4.604, 1.17, "", 
  "", "", "", "", "", "", "", "", "", "", "", "", "", "", "", "", "", "", "", 
  "", "", "", "", "", "", 48.15, 4.033963*^6, 123.655, 37.6, 10.864, 6.955, 
  5189.972, 0.2, 408.502, 5.72, 5.9, 44.6, 86.979, 5.8, 71.9, 0.75}, 
 {"MDA", "Europe", "Moldova", "2020-11-23", 98418., 477., 1225., 2169., 20., 
  19.143, 24397.348, 118.246, 303.672, 537.685, 4.958, 4.745, 1.14, "", "", 
  "", "", "", "", "", "", "", "", "", "", "", "", "", "", "", "", "", "", "", 
  "", "", "", "", "", 48.15, 4.033963*^6, 123.655, 37.6, 10.864, 6.955, 
  5189.972, 0.2, 408.502, 5.72, 5.9, 44.6, 86.979, 5.8, 71.9, 0.75}, 
 {"MDA", "Europe", "Moldova", "2020-11-24", 99633., 1215., 1245.857, 2188., 
  19., 19.143, 24698.541, 301.193, 308.842, 542.395, 4.71, 4.745, 1.12, "", 
  "", "", "", "", "", "", "", "", "", "", "", "", "", "", "", "", "", "", "", 
  "", "", "", "", "", "", 48.15, 4.033963*^6, 123.655, 37.6, 10.864, 6.955, 
  5189.972, 0.2, 408.502, 5.72, 5.9, 44.6, 86.979, 5.8, 71.9, 0.75}, 
 {"MDA", "Europe", "Moldova", "2020-11-25", 101203., 1570., 1240.571, 2209., 
  21., 19.571, 25087.736, 389.195, 307.532, 547.6, 5.206, 4.852, 1.11, "", 
  "", "", "", "", "", "", "", "", "", "", "", "", "", "", "", "", "", "", "", 
  "", "", "", "", "", "", 48.15, 4.033963*^6, 123.655, 37.6, 10.864, 6.955, 
  5189.972, 0.2, 408.502, 5.72, 5.9, 44.6, 86.979, 5.8, 71.9, 0.75}, 
 {"MDA", "Europe", "Moldova", "2020-11-26", 102894., 1691., 1276.143, 2229., 
  20., 19.714, 25506.927, 419.191, 316.35, 552.558, 4.958, 4.887, 1.11, "", 
  "", "", "", "", "", "", "", "", "", "", "", "", "", "", "", "", "", "", "", 
  "", "", "", "", "", "", 48.15, 4.033963*^6, 123.655, 37.6, 10.864, 6.955, 
  5189.972, 0.2, 408.502, 5.72, 5.9, 44.6, 86.979, 5.8, 71.9, 0.75}, 
 {"MDA", "Europe", "Moldova", "2020-11-27", 104140., 1246., 1251., 2250., 
  21., 19.857, 25815.804, 308.877, 310.117, 557.764, 5.206, 4.922, 1.11, "", 
  "", "", "", "", "", "", "", "", "", "", "", "", "", "", "", "", "", "", "", 
  "", "", "", "", "", "", 48.15, 4.033963*^6, 123.655, 37.6, 10.864, 6.955, 
  5189.972, 0.2, 408.502, 5.72, 5.9, 44.6, 86.979, 5.8, 71.9, 0.75}, 
 {"MDA", "Europe", "Moldova", "2020-11-28", 105852., 1712., 1309., 2269., 
  19., 19.857, 26240.201, 424.397, 324.495, 562.474, 4.71, 4.922, 1.12, "", 
  "", "", "", "", "", "", "", "", "", "", "", "", "", "", "", "", "", "", "", 
  "", "", "", "", "", "", 51.85, 4.033963*^6, 123.655, 37.6, 10.864, 6.955, 
  5189.972, 0.2, 408.502, 5.72, 5.9, 44.6, 86.979, 5.8, 71.9, 0.75}, 
 {"MDA", "Europe", "Moldova", "2020-11-29", 107017., 1165., 1296.571, 2290., 
  21., 20.143, 26528.999, 288.798, 321.414, 567.68, 5.206, 4.993, 1.11, "", 
  "", "", "", "", "", "", "", "", "", "", "", "", "", "", "", "", "", "", "", 
  "", "", "", "", "", "", 51.85, 4.033963*^6, 123.655, 37.6, 10.864, 6.955, 
  5189.972, 0.2, 408.502, 5.72, 5.9, 44.6, 86.979, 5.8, 71.9, 0.75}, 
 {"MDA", "Europe", "Moldova", "2020-11-30", 107364., 347., 1278., 2304., 14., 
  19.286, 26615.019, 86.02, 316.81, 571.151, 3.471, 4.781, 1.09, "", "", "", 
  "", "", "", "", "", "", "", "", "", "", "", "", "", "", "", "", "", "", "", 
  "", "", "", "", 57.41, 4.033963*^6, 123.655, 37.6, 10.864, 6.955, 5189.972, 
  0.2, 408.502, 5.72, 5.9, 44.6, 86.979, 5.8, 71.9, 0.75}, 
 {"MDA", "Europe", "Moldova", "2020-12-01", 108863., 1499., 1318.571, 2323., 
  19., 19.286, 26986.613, 371.595, 326.868, 575.861, 4.71, 4.781, 1.09, "", 
  "", "", "", "", "", "", "", "", "", "", "", "", "", "", "", "", "", "", "", 
  "", "", "", "", "", "", 57.41, 4.033963*^6, 123.655, 37.6, 10.864, 6.955, 
  5189.972, 0.2, 408.502, 5.72, 5.9, 44.6, 86.979, 5.8, 71.9, 0.75}, 
 {"MDA", "Europe", "Moldova", "2020-12-02", 110580., 1717., 1339.571, 2343., 
  20., 19.143, 27412.249, 425.636, 332.073, 580.818, 4.958, 4.745, 1.09, "", 
  "", "", "", "", "", "", "", "", "", "", "", "", "", "", "", "", "", "", "", 
  "", "", "", "", "", "", 57.41, 4.033963*^6, 123.655, 37.6, 10.864, 6.955, 
  5189.972, 0.2, 408.502, 5.72, 5.9, 44.6, 86.979, 5.8, 71.9, 0.75}, 
 {"MDA", "Europe", "Moldova", "2020-12-03", 112307., 1727., 1344.714, 2363., 
  20., 19.143, 27840.364, 428.115, 333.348, 585.776, 4.958, 4.745, 1.09, "", 
  "", "", "", "", "", "", "", "", "", "", "", "", "", "", "", "", "", "", "", 
  "", "", "", "", "", "", 57.41, 4.033963*^6, 123.655, 37.6, 10.864, 6.955, 
  5189.972, 0.2, 408.502, 5.72, 5.9, 44.6, 86.979, 5.8, 71.9, 0.75}, 
 {"MDA", "Europe", "Moldova", "2020-12-04", 113829., 1522., 1384.143, 2384., 
  21., 19.143, 28217.661, 377.296, 343.122, 590.982, 5.206, 4.745, 1.1, "", 
  "", "", "", "", "", "", "", "", "", "", "", "", "", "", "", "", "", "", "", 
  "", "", "", "", "", "", 57.41, 4.033963*^6, 123.655, 37.6, 10.864, 6.955, 
  5189.972, 0.2, 408.502, 5.72, 5.9, 44.6, 86.979, 5.8, 71.9, 0.75}, 
 {"MDA", "Europe", "Moldova", "2020-12-05", 115557., 1728., 1386.429, 2403., 
  19., 19.143, 28646.024, 428.363, 343.689, 595.692, 4.71, 4.745, 1.1, "", 
  "", "", "", "", "", "", "", "", "", "", "", "", "", "", "", "", "", "", "", 
  "", "", "", "", "", "", 57.41, 4.033963*^6, 123.655, 37.6, 10.864, 6.955, 
  5189.972, 0.2, 408.502, 5.72, 5.9, 44.6, 86.979, 5.8, 71.9, 0.75}, 
 {"MDA", "Europe", "Moldova", "2020-12-06", 116365., 808., 1335.429, 2419., 
  16., 18.429, 28846.323, 200.299, 331.046, 599.658, 3.966, 4.568, 1.09, "", 
  "", "", "", "", "", "", "", "", "", "", "", "", "", "", "", "", "", "", "", 
  "", "", "", "", "", "", 57.41, 4.033963*^6, 123.655, 37.6, 10.864, 6.955, 
  5189.972, 0.2, 408.502, 5.72, 5.9, 44.6, 86.979, 5.8, 71.9, 0.75}, 
 {"MDA", "Europe", "Moldova", "2020-12-07", 117495., 1130., 1447.286, 2438., 
  19., 19.143, 29126.445, 280.122, 358.775, 604.368, 4.71, 4.745, 1.1, "", 
  "", "", "", "", "", "", "", "", "", "", "", "", "", "", "", "", "", "", "", 
  "", "", "", "", "", "", 57.41, 4.033963*^6, 123.655, 37.6, 10.864, 6.955, 
  5189.972, 0.2, 408.502, 5.72, 5.9, 44.6, 86.979, 5.8, 71.9, 0.75}, 
 {"MDA", "Europe", "Moldova", "2020-12-08", 119204., 1709., 1477.286, 2460., 
  22., 19.571, 29550.098, 423.653, 366.212, 609.822, 5.454, 4.852, 1.08, "", 
  "", "", "", "", "", "", "", "", "", "", "", "", "", "", "", "", "", "", "", 
  "", "", "", "", "", "", 57.41, 4.033963*^6, 123.655, 37.6, 10.864, 6.955, 
  5189.972, 0.2, 408.502, 5.72, 5.9, 44.6, 86.979, 5.8, 71.9, 0.75}, 
 {"MDA", "Europe", "Moldova", "2020-12-09", 120970., 1766., 1484.286, 2481., 
  21., 19.714, 29987.88, 437.783, 367.947, 615.028, 5.206, 4.887, 1.04, "", 
  "", "", "", "", "", "", "", "", "", "", "", "", "", "", "", "", "", "", "", 
  "", "", "", "", "", "", 57.41, 4.033963*^6, 123.655, 37.6, 10.864, 6.955, 
  5189.972, 0.2, 408.502, 5.72, 5.9, 44.6, 86.979, 5.8, 71.9, 0.75}, 
 {"MDA", "Europe", "Moldova", "2020-12-10", 122685., 1715., 1482.571, 2500., 
  19., 19.571, 30413.021, 425.14, 367.522, 619.738, 4.71, 4.852, 1.01, "", 
  "", "", "", "", "", "", "", "", "", "", "", "", "", "", "", "", "", "", "", 
  "", "", "", "", "", "", 57.41, 4.033963*^6, 123.655, 37.6, 10.864, 6.955, 
  5189.972, 0.2, 408.502, 5.72, 5.9, 44.6, 86.979, 5.8, 71.9, 0.75}, 
 {"MDA", "Europe", "Moldova", "2020-12-11", 124264., 1579., 1490.714, 2521., 
  21., 19.571, 30804.447, 391.426, 369.541, 624.944, 5.206, 4.852, 1., "", 
  "", "", "", "", "", "", "", "", "", "", "", "", "", "", "", "", "", "", "", 
  "", "", "", "", "", "", 57.41, 4.033963*^6, 123.655, 37.6, 10.864, 6.955, 
  5189.972, 0.2, 408.502, 5.72, 5.9, 44.6, 86.979, 5.8, 71.9, 0.75}, 
 {"MDA", "Europe", "Moldova", "2020-12-12", 125723., 1459., 1452.286, 2547., 
  26., 20.571, 31166.126, 361.679, 360.015, 631.389, 6.445, 5.1, 0.98, "", 
  "", "", "", "", "", "", "", "", "", "", "", "", "", "", "", "", "", "", "", 
  "", "", "", "", "", "", 57.41, 4.033963*^6, 123.655, 37.6, 10.864, 6.955, 
  5189.972, 0.2, 408.502, 5.72, 5.9, 44.6, 86.979, 5.8, 71.9, 0.75}, 
 {"MDA", "Europe", "Moldova", "2020-12-13", 126518., 795., 1450.429, 2572., 
  25., 21.857, 31363.203, 197.077, 359.554, 637.586, 6.197, 5.418, 0.97, "", 
  "", "", "", "", "", "", "", "", "", "", "", "", "", "", "", "", "", "", "", 
  "", "", "", "", "", "", 57.41, 4.033963*^6, 123.655, 37.6, 10.864, 6.955, 
  5189.972, 0.2, 408.502, 5.72, 5.9, 44.6, 86.979, 5.8, 71.9, 0.75}, 
 {"MDA", "Europe", "Moldova", "2020-12-14", 127253., 735., 1394., 2598., 26., 
  22.857, 31545.406, 182.203, 345.566, 644.032, 6.445, 5.666, 0.96, "", "", 
  "", "", "", "", "", "", "", "", "", "", "", "", "", "", "", "", "", "", "", 
  "", "", "", "", "", 57.41, 4.033963*^6, 123.655, 37.6, 10.864, 6.955, 
  5189.972, 0.2, 408.502, 5.72, 5.9, 44.6, 86.979, 5.8, 71.9, 0.75}, 
 {"MDA", "Europe", "Moldova", "2020-12-15", 128656., 1403., 1350.286, 2625., 
  27., 23.571, 31893.203, 347.797, 334.729, 650.725, 6.693, 5.843, 0.94, "", 
  "", "", "", "", "", "", "", "", "", "", "", "", "", "", "", "", "", "", "", 
  "", "", "", "", "", "", 57.41, 4.033963*^6, 123.655, 37.6, 10.864, 6.955, 
  5189.972, 0.2, 408.502, 5.72, 5.9, 44.6, 86.979, 5.8, 71.9, 0.75}, 
 {"MDA", "Europe", "Moldova", "2020-12-16", 130329., 1673., 1337., 2650., 
  25., 24.143, 32307.931, 414.729, 331.436, 656.922, 6.197, 5.985, 0.93, "", 
  "", "", "", "", "", "", "", "", "", "", "", "", "", "", "", "", "", "", "", 
  "", "", "", "", "", "", 57.41, 4.033963*^6, 123.655, 37.6, 10.864, 6.955, 
  5189.972, 0.2, 408.502, 5.72, 5.9, 44.6, 86.979, 5.8, 71.9, 0.75}, 
 {"MDA", "Europe", "Moldova", "2020-12-17", 131919., 1590., 1319.143, 2674., 
  24., 24.857, 32702.085, 394.153, 327.009, 662.872, 5.949, 6.162, 0.92, "", 
  "", "", "", "", "", "", "", "", "", "", "", "", "", "", "", "", "", "", "", 
  "", "", "", "", "", "", 57.41, 4.033963*^6, 123.655, 37.6, 10.864, 6.955, 
  5189.972, 0.2, 408.502, 5.72, 5.9, 44.6, 86.979, 5.8, 71.9, 0.75}, 
 {"MDA", "Europe", "Moldova", "2020-12-18", 133360., 1441., 1299.429, 2700., 
  26., 25.571, 33059.302, 357.217, 322.122, 669.317, 6.445, 6.339, 0.91, "", 
  "", "", "", "", "", "", "", "", "", "", "", "", "", "", "", "", "", "", "", 
  "", "", "", "", "", "", 57.41, 4.033963*^6, 123.655, 37.6, 10.864, 6.955, 
  5189.972, 0.2, 408.502, 5.72, 5.9, 44.6, 86.979, 5.8, 71.9, 0.75}, 
 {"MDA", "Europe", "Moldova", "2020-12-19", 134578., 1218., 1265., 2727., 
  27., 25.714, 33361.238, 301.936, 313.587, 676.01, 6.693, 6.374, 0.89, "", 
  "", "", "", "", "", "", "", "", "", "", "", "", "", "", "", "", "", "", "", 
  "", "", "", "", "", "", 57.41, 4.033963*^6, 123.655, 37.6, 10.864, 6.955, 
  5189.972, 0.2, 408.502, 5.72, 5.9, 44.6, 86.979, 5.8, 71.9, 0.75}, 
 {"MDA", "Europe", "Moldova", "2020-12-20", 135207., 629., 1241.286, 2752., 
  25., 25.714, 33517.164, 155.926, 307.709, 682.208, 6.197, 6.374, 0.87, "", 
  "", "", "", "", "", "", "", "", "", "", "", "", "", "", "", "", "", "", "", 
  "", "", "", "", "", "", 57.41, 4.033963*^6, 123.655, 37.6, 10.864, 6.955, 
  5189.972, 0.2, 408.502, 5.72, 5.9, 44.6, 86.979, 5.8, 71.9, 0.75}, 
 {"MDA", "Europe", "Moldova", "2020-12-21", 135910., 703., 1236.714, 2777., 
  25., 25.571, 33691.434, 174.27, 306.576, 688.405, 6.197, 6.339, 0.84, "", 
  "", "", "", "", "", "", "", "", "", "", "", "", "", "", "", "", "", "", "", 
  "", "", "", "", "", "", 57.41, 4.033963*^6, 123.655, 37.6, 10.864, 6.955, 
  5189.972, 0.2, 408.502, 5.72, 5.9, 44.6, 86.979, 5.8, 71.9, 0.75}, 
 {"MDA", "Europe", "Moldova", "2020-12-22", 136931., 1021., 1182.143, 2803., 
  26., 25.429, 33944.535, 253.101, 293.048, 694.85, 6.445, 6.304, 0.81, "", 
  "", "", "", "", "", "", "", "", "", "", "", "", "", "", "", "", "", "", "", 
  "", "", "", "", "", "", 57.41, 4.033963*^6, 123.655, 37.6, 10.864, 6.955, 
  5189.972, 0.2, 408.502, 5.72, 5.9, 44.6, 86.979, 5.8, 71.9, 0.75}, 
 {"MDA", "Europe", "Moldova", "2020-12-23", 138213., 1282., 1126.286, 2825., 
  22., 25., 34262.337, 317.802, 279.201, 700.304, 5.454, 6.197, 0.78, "", "", 
  "", "", "", "", "", "", "", "", "", "", "", "", "", "", "", "", "", "", "", 
  "", "", "", "", "", 57.41, 4.033963*^6, 123.655, 37.6, 10.864, 6.955, 
  5189.972, 0.2, 408.502, 5.72, 5.9, 44.6, 86.979, 5.8, 71.9, 0.75}, 
 {"MDA", "Europe", "Moldova", "2020-12-24", 139435., 1222., 1073.714, 2848., 
  23., 24.857, 34565.265, 302.928, 266.169, 706.005, 5.702, 6.162, 0.77, "", 
  "", "", "", "", "", "", "", "", "", "", "", "", "", "", "", "", "", "", "", 
  "", "", "", "", "", "", 57.41, 4.033963*^6, 123.655, 37.6, 10.864, 6.955, 
  5189.972, 0.2, 408.502, 5.72, 5.9, 44.6, 86.979, 5.8, 71.9, 0.75}, 
 {"MDA", "Europe", "Moldova", "2020-12-25", 140250., 815., 984.286, 2871., 
  23., 24.429, 34767.3, 202.035, 244., 711.707, 5.702, 6.056, 0.76, "", "", 
  "", "", "", "", "", "", "", "", "", "", "", "", "", "", "", "", "", "", "", 
  "", "", "", "", "", 57.41, 4.033963*^6, 123.655, 37.6, 10.864, 6.955, 
  5189.972, 0.2, 408.502, 5.72, 5.9, 44.6, 86.979, 5.8, 71.9, 0.75}, 
 {"MDA", "Europe", "Moldova", "2020-12-26", 140996., 746., 916.857, 2883., 
  12., 22.286, 34952.229, 184.93, 227.284, 714.682, 2.975, 5.525, 0.76, "", 
  "", "", "", "", "", "", "", "", "", "", "", "", "", "", "", "", "", "", "", 
  "", "", "", "", "", "", 57.41, 4.033963*^6, 123.655, 37.6, 10.864, 6.955, 
  5189.972, 0.2, 408.502, 5.72, 5.9, 44.6, 86.979, 5.8, 71.9, 0.75}, 
 {"MDA", "Europe", "Moldova", "2020-12-27", 141355., 359., 878.286, 2891., 
  8., 19.857, 35041.224, 88.994, 217.723, 716.665, 1.983, 4.922, 0.77, "", 
  "", "", "", "", "", "", "", "", "", "", "", "", "", "", "", "", "", "", "", 
  "", "", "", "", "", "", 57.41, 4.033963*^6, 123.655, 37.6, 10.864, 6.955, 
  5189.972, 0.2, 408.502, 5.72, 5.9, 44.6, 86.979, 5.8, 71.9, 0.75}, 
 {"MDA", "Europe", "Moldova", "2020-12-28", 141924., 569., 859.143, 2909., 
  18., 18.857, 35182.276, 141.052, 212.977, 721.127, 4.462, 4.675, 0.78, "", 
  "", "", "", "", "", "", "", "", "", "", "", "", "", "", "", "", "", "", "", 
  "", "", "", "", "", "", 57.41, 4.033963*^6, 123.655, 37.6, 10.864, 6.955, 
  5189.972, 0.2, 408.502, 5.72, 5.9, 44.6, 86.979, 5.8, 71.9, 0.75}, 
 {"MDA", "Europe", "Moldova", "2020-12-29", 142851., 927., 845.714, 2934., 
  25., 18.714, 35412.075, 229.799, 209.648, 727.324, 6.197, 4.639, 0.77, "", 
  "", "", "", "", "", "", "", "", "", "", "", "", "", "", "", "", "", "", "", 
  "", "", "", "", "", "", 57.41, 4.033963*^6, 123.655, 37.6, 10.864, 6.955, 
  5189.972, 0.2, 408.502, 5.72, 5.9, 44.6, 86.979, 5.8, 71.9, 0.75}, 
 {"MDA", "Europe", "Moldova", "2020-12-30", 143841., 990., 804., 2960., 26., 
  19.286, 35657.491, 245.416, 199.308, 733.77, 6.445, 4.781, 0.73, "", "", 
  "", "", "", "", "", "", "", "", "", "", "", "", "", "", "", "", "", "", "", 
  "", "", "", "", "", 57.41, 4.033963*^6, 123.655, 37.6, 10.864, 6.955, 
  5189.972, 0.2, 408.502, 5.72, 5.9, 44.6, 86.979, 5.8, 71.9, 0.75}, 
 {"MDA", "Europe", "Moldova", "2020-12-31", 144818., 977., 769., 2985., 25., 
  19.571, 35899.685, 242.194, 190.631, 739.967, 6.197, 4.852, 0.72, "", "", 
  "", "", "", "", "", "", "", "", "", "", "", "", "", "", "", "", "", "", "", 
  "", "", "", "", "", 57.41, 4.033963*^6, 123.655, 37.6, 10.864, 6.955, 
  5189.972, 0.2, 408.502, 5.72, 5.9, 44.6, 86.979, 5.8, 71.9, 0.75}, 
 {"MDA", "Europe", "Moldova", "2021-01-01", 145258., 440., 715.429, 3004., 
  19., 19., 36008.759, 109.074, 177.351, 744.677, 4.71, 4.71, 0.69, "", "", 
  "", "", "", "", "", "", "", "", "", "", "", "", "", "", "", "", "", "", "", 
  "", "", "", "", "", 57.41, 4.033963*^6, 123.655, 37.6, 10.864, 6.955, 
  5189.972, 0.2, 408.502, 5.72, 5.9, 44.6, 86.979, 5.8, 71.9, 0.75}, 
 {"MDA", "Europe", "Moldova", "2021-01-02", 145694., 436., 671.143, 3020., 
  16., 19.571, 36116.841, 108.082, 166.373, 748.643, 3.966, 4.852, 0.69, "", 
  "", "", "", "", "", "", "", "", "", "", "", "", "", "", "", "", "", "", "", 
  "", "", "", "", "", "", 57.41, 4.033963*^6, 123.655, 37.6, 10.864, 6.955, 
  5189.972, 0.2, 408.502, 5.72, 5.9, 44.6, 86.979, 5.8, 71.9, 0.75}, 
 {"MDA", "Europe", "Moldova", "2021-01-03", 145873., 179., 645.429, 3037., 
  17., 20.857, 36161.214, 44.373, 159.999, 752.858, 4.214, 5.17, 0.72, "", 
  "", "", "", "", "", "", "", "", "", "", "", "", "", "", "", "", "", "", "", 
  "", "", "", "", "", "", 57.41, 4.033963*^6, 123.655, 37.6, 10.864, 6.955, 
  5189.972, 0.2, 408.502, 5.72, 5.9, 44.6, 86.979, 5.8, 71.9, 0.75}, 
 {"MDA", "Europe", "Moldova", "2021-01-04", 146309., 436., 626.429, 3054., 
  17., 20.714, 36269.296, 108.082, 155.289, 757.072, 4.214, 5.135, 0.75, "", 
  "", "", "", "", "", "", "", "", "", "", "", "", "", "", "", "", "", "", "", 
  "", "", "", "", "", "", 57.41, 4.033963*^6, 123.655, 37.6, 10.864, 6.955, 
  5189.972, 0.2, 408.502, 5.72, 5.9, 44.6, 86.979, 5.8, 71.9, 0.75}, 
 {"MDA", "Europe", "Moldova", "2021-01-05", 146921., 612., 581.429, 3070., 
  16., 19.429, 36421.008, 151.712, 144.133, 761.038, 3.966, 4.816, 0.75, "", 
  "", "", "", "", "", "", "", "", "", "", "", "", "", "", "", "", "", "", "", 
  "", "", "", "", "", "", 57.41, 4.033963*^6, 123.655, 37.6, 10.864, 6.955, 
  5189.972, 0.2, 408.502, 5.72, 5.9, 44.6, 86.979, 5.8, 71.9, 0.75}, 
 {"MDA", "Europe", "Moldova", "2021-01-06", 147871., 950., 575.714, 3088., 
  18., 18.286, 36656.509, 235.5, 142.717, 765.5, 4.462, 4.533, 0.74, "", "", 
  "", "", "", "", "", "", "", "", "", "", "", "", "", "", "", "", "", "", "", 
  "", "", "", "", "", 57.41, 4.033963*^6, 123.655, 37.6, 10.864, 6.955, 
  5189.972, 0.2, 408.502, 5.72, 5.9, 44.6, 86.979, 5.8, 71.9, 0.75}, 
 {"MDA", "Europe", "Moldova", "2021-01-07", 148294., 423., 496.571, 3106., 
  18., 17.286, 36761.368, 104.86, 123.098, 769.962, 4.462, 4.285, 0.71, "", 
  "", "", "", "", "", "", "", "", "", "", "", "", "", "", "", "", "", "", "", 
  "", "", "", "", "", "", 57.41, 4.033963*^6, 123.655, 37.6, 10.864, 6.955, 
  5189.972, 0.2, 408.502, 5.72, 5.9, 44.6, 86.979, 5.8, 71.9, 0.75}, 
 {"MDA", "Europe", "Moldova", "2021-01-08", 148669., 375., 487.286, 3122., 
  16., 16.857, 36854.329, 92.961, 120.796, 773.929, 3.966, 4.179, 0.73, "", 
  "", "", "", "", "", "", "", "", "", "", "", "", "", "", "", "", "", "", "", 
  "", "", "", "", "", "", 57.41, 4.033963*^6, 123.655, 37.6, 10.864, 6.955, 
  5189.972, 0.2, 408.502, 5.72, 5.9, 44.6, 86.979, 5.8, 71.9, 0.75}, 
 {"MDA", "Europe", "Moldova", "2021-01-09", 149093., 424., 485.571, 3130., 
  8., 15.714, 36959.437, 105.108, 120.371, 775.912, 1.983, 3.895, 0.77, "", 
  "", "", "", "", "", "", "", "", "", "", "", "", "", "", "", "", "", "", "", 
  "", "", "", "", "", "", 57.41, 4.033963*^6, 123.655, 37.6, 10.864, 6.955, 
  5189.972, 0.2, 408.502, 5.72, 5.9, 44.6, 86.979, 5.8, 71.9, 0.75}, 
 {"MDA", "Europe", "Moldova", "2021-01-10", 149391., 298., 502.571, 3139., 
  9., 14.571, 37033.309, 73.873, 124.585, 778.143, 2.231, 3.612, 0.82, "", 
  "", "", "", "", "", "", "", "", "", "", "", "", "", "", "", "", "", "", "", 
  "", "", "", "", "", "", 57.41, 4.033963*^6, 123.655, 37.6, 10.864, 6.955, 
  5189.972, 0.2, 408.502, 5.72, 5.9, 44.6, 86.979, 5.8, 71.9, 0.75}, 
 {"MDA", "Europe", "Moldova", "2021-01-11", 149662., 271., 479., 3156., 17., 
  14.571, 37100.489, 67.18, 118.742, 782.357, 4.214, 3.612, 0.85, "", "", "", 
  "", "", "", "", "", "", "", "", "", "", "", "", "", "", "", "", "", "", "", 
  "", "", "", "", 57.41, 4.033963*^6, 123.655, 37.6, 10.864, 6.955, 5189.972, 
  0.2, 408.502, 5.72, 5.9, 44.6, 86.979, 5.8, 71.9, 0.75}, 
 {"MDA", "Europe", "Moldova", "2021-01-12", 150138., 476., 459.571, 3176., 
  20., 15.143, 37218.487, 117.998, 113.926, 787.315, 4.958, 3.754, 0.88, "", 
  "", "", "", "", "", "", "", "", "", "", "", "", "", "", "", "", "", "", "", 
  "", "", "", "", "", "", 57.41, 4.033963*^6, 123.655, 37.6, 10.864, 6.955, 
  5189.972, 0.2, 408.502, 5.72, 5.9, 44.6, 86.979, 5.8, 71.9, 0.75}, 
 {"MDA", "Europe", "Moldova", "2021-01-13", 150946., 808., 439.286, 3193., 
  17., 15., 37418.786, 200.299, 108.897, 791.529, 4.214, 3.718, 0.91, "", "", 
  "", "", "", "", "", "", "", "", "", "", "", "", "", "", "", "", "", "", "", 
  "", "", "", "", "", 57.41, 4.033963*^6, 123.655, 37.6, 10.864, 6.955, 
  5189.972, 0.2, 408.502, 5.72, 5.9, 44.6, 86.979, 5.8, 71.9, 0.75}, 
 {"MDA", "Europe", "Moldova", "2021-01-14", 151687., 741., 484.714, 3211., 
  18., 15., 37602.477, 183.69, 120.158, 795.991, 4.462, 3.718, 0.92, "", "", 
  "", "", "", "", "", "", "", "", "", "", "", "", "", "", "", "", "", "", "", 
  "", "", "", "", "", 57.41, 4.033963*^6, 123.655, 37.6, 10.864, 6.955, 
  5189.972, 0.2, 408.502, 5.72, 5.9, 44.6, 86.979, 5.8, 71.9, 0.75}, 
 {"MDA", "Europe", "Moldova", "2021-01-15", 152263., 576., 513.429, 3228., 
  17., 15.143, 37745.264, 142.788, 127.276, 800.206, 4.214, 3.754, 0.91, "", 
  "", "", "", "", "", "", "", "", "", "", "", "", "", "", "", "", "", "", "", 
  "", "", "", "", "", "", 57.41, 4.033963*^6, 123.655, 37.6, 10.864, 6.955, 
  5189.972, 0.2, 408.502, 5.72, 5.9, 44.6, 86.979, 5.8, 71.9, 0.75}, 
 {"MDA", "Europe", "Moldova", "2021-01-16", 152640., 377., 506.714, 3245., 
  17., 16.429, 37838.721, 93.456, 125.612, 804.42, 4.214, 4.073, 0.88, "", 
  "", "", "", "", "", "", "", "", "", "", "", "", "", "", "", "", "", "", "", 
  "", "", "", "", "", "", 57.41, 4.033963*^6, 123.655, 37.6, 10.864, 6.955, 
  5189.972, 0.2, 408.502, 5.72, 5.9, 44.6, 86.979, 5.8, 71.9, 0.75}, 
 {"MDA", "Europe", "Moldova", "2021-01-17", 152854., 214., 494.714, 3250., 
  5., 15.857, 37891.77, 53.05, 122.637, 805.659, 1.239, 3.931, 0.89, "", "", 
  "", "", "", "", "", "", "", "", "", "", "", "", "", "", "", "", "", "", "", 
  "", "", "", "", "", 57.41, 4.033963*^6, 123.655, 37.6, 10.864, 6.955, 
  5189.972, 0.2, 408.502, 5.72, 5.9, 44.6, 86.979, 5.8, 71.9, 0.75}, 
 {"MDA", "Europe", "Moldova", "2021-01-18", 153112., 258., 492.857, 3267., 
  17., 15.857, 37955.727, 63.957, 122.177, 809.874, 4.214, 3.931, 0.9, "", 
  "", "", "", "", "", "", "", "", "", "", "", "", "", "", "", "", "", "", "", 
  "", "", "", "", "", "", 57.41, 4.033963*^6, 123.655, 37.6, 10.864, 6.955, 
  5189.972, 0.2, 408.502, 5.72, 5.9, 44.6, 86.979, 5.8, 71.9, 0.75}, 
 {"MDA", "Europe", "Moldova", "2021-01-19", 153506., 394., 481.143, 3282., 
  15., 15.143, 38053.398, 97.671, 119.273, 813.592, 3.718, 3.754, 0.91, "", 
  "", "", "", "", "", "", "", "", "", "", "", "", "", "", "", "", "", "", "", 
  "", "", "", "", "", "", 57.41, 4.033963*^6, 123.655, 37.6, 10.864, 6.955, 
  5189.972, 0.2, 408.502, 5.72, 5.9, 44.6, 86.979, 5.8, 71.9, 0.75}, 
 {"MDA", "Europe", "Moldova", "2021-01-20", 154118., 612., 453.143, 3299., 
  17., 15.143, 38205.11, 151.712, 112.332, 817.806, 4.214, 3.754, 0.94, "", 
  "", "", "", "", "", "", "", "", "", "", "", "", "", "", "", "", "", "", "", 
  "", "", "", "", "", "", 57.41, 4.033963*^6, 123.655, 37.6, 10.864, 6.955, 
  5189.972, 0.2, 408.502, 5.72, 5.9, 44.6, 86.979, 5.8, 71.9, 0.75}, 
 {"MDA", "Europe", "Moldova", "2021-01-21", 154788., 670., 443., 3315., 16., 
  14.857, 38371.2, 166.09, 109.818, 821.773, 3.966, 3.683, 0.97, "", "", "", 
  "", "", "", "", "", "", "", "", "", "", "", "", "", "", "", "", "", "", "", 
  "", "", "", "", 57.41, 4.033963*^6, 123.655, 37.6, 10.864, 6.955, 5189.972, 
  0.2, 408.502, 5.72, 5.9, 44.6, 86.979, 5.8, 71.9, 0.75}, 
 {"MDA", "Europe", "Moldova", "2021-01-22", 155302., 514., 434.143, 3332., 
  17., 14.857, 38498.618, 127.418, 107.622, 825.987, 4.214, 3.683, 1., "", 
  "", "", "", "", "", "", "", "", "", "", "", "", "", "", "", "", "", "", "", 
  "", "", "", "", "", "", 57.41, 4.033963*^6, 123.655, 37.6, 10.864, 6.955, 
  5189.972, 0.2, 408.502, 5.72, 5.9, 44.6, 86.979, 5.8, 71.9, 0.75}, 
 {"MDA", "Europe", "Moldova", "2021-01-23", 155937., 635., 471., 3347., 15., 
  14.571, 38656.031, 157.413, 116.759, 829.705, 3.718, 3.612, 1.03, "", "", 
  "", "", "", "", "", "", "", "", "", "", "", "", "", "", "", "", "", "", "", 
  "", "", "", "", "", 57.41, 4.033963*^6, 123.655, 37.6, 10.864, 6.955, 
  5189.972, 0.2, 408.502, 5.72, 5.9, 44.6, 86.979, 5.8, 71.9, 0.75}, 
 {"MDA", "Europe", "Moldova", "2021-01-24", 156202., 265., 478.286, 3361., 
  14., 15.857, 38721.724, 65.692, 118.565, 833.176, 3.471, 3.931, 1.03, "", 
  "", "", "", "", "", "", "", "", "", "", "", "", "", "", "", "", "", "", "", 
  "", "", "", "", "", "", 57.41, 4.033963*^6, 123.655, 37.6, 10.864, 6.955, 
  5189.972, 0.2, 408.502, 5.72, 5.9, 44.6, 86.979, 5.8, 71.9, 0.75}, 
 {"MDA", "Europe", "Moldova", "2021-01-25", 156426., 224., 473.429, 3368., 
  7., 14.429, 38777.252, 55.529, 117.361, 834.911, 1.735, 3.577, 1.03, "", 
  "", "", "", "", "", "", "", "", "", "", "", "", "", "", "", "", "", "", "", 
  "", "", "", "", "", "", 57.41, 4.033963*^6, 123.655, 37.6, 10.864, 6.955, 
  5189.972, 0.2, 408.502, 5.72, 5.9, 44.6, 86.979, 5.8, 71.9, 0.75}, 
 {"MDA", "Europe", "Moldova", "2021-01-26", 156972., 546., 495.143, 3381., 
  13., 14.143, 38912.603, 135.351, 122.744, 838.134, 3.223, 3.506, 1.04, "", 
  "", "", "", "", "", "", "", "", "", "", "", "", "", "", "", "", "", "", "", 
  "", "", "", "", "", "", 57.41, 4.033963*^6, 123.655, 37.6, 10.864, 6.955, 
  5189.972, 0.2, 408.502, 5.72, 5.9, 44.6, 86.979, 5.8, 71.9, 0.75}, 
 {"MDA", "Europe", "Moldova", "2021-01-27", 157626., 654., 501.143, 3396., 
  15., 13.857, 39074.726, 162.123, 124.231, 841.852, 3.718, 3.435, 1.04, "", 
  "", "", "", "", "", "", "", "", "", "", "", "", "", "", "", "", "", "", "", 
  "", "", "", "", "", "", 57.41, 4.033963*^6, 123.655, 37.6, 10.864, 6.955, 
  5189.972, 0.2, 408.502, 5.72, 5.9, 44.6, 86.979, 5.8, 71.9, 0.75}, 
 {"MDA", "Europe", "Moldova", "2021-01-28", 158309., 683., 503., 3413., 17., 
  14., 39244.039, 169.312, 124.691, 846.066, 4.214, 3.471, 1.06, "", "", "", 
  "", "", "", "", "", "", "", "", "", "", "", "", "", "", "", "", "", "", "", 
  "", "", "", "", 57.41, 4.033963*^6, 123.655, 37.6, 10.864, 6.955, 5189.972, 
  0.2, 408.502, 5.72, 5.9, 44.6, 86.979, 5.8, 71.9, 0.75}, 
 {"MDA", "Europe", "Moldova", "2021-01-29", 158860., 551., 508.286, 3424., 
  11., 13.143, 39380.629, 136.59, 126.002, 848.793, 2.727, 3.258, 1.08, "", 
  "", "", "", "", "", "", "", "", "", "", "", "", "", "", "", "", "", "", "", 
  "", "", "", "", "", "", 57.41, 4.033963*^6, 123.655, 37.6, 10.864, 6.955, 
  5189.972, 0.2, 408.502, 5.72, 5.9, 44.6, 86.979, 5.8, 71.9, 0.75}, 
 {"MDA", "Europe", "Moldova", "2021-01-30", 159513., 653., 510.857, 3434., 
  10., 12.429, 39542.504, 161.876, 126.639, 851.272, 2.479, 3.081, 1.11, "", 
  "", "", "", "", "", "", "", "", "", "", "", "", "", "", "", "", "", "", "", 
  "", "", "", "", "", "", 57.41, 4.033963*^6, 123.655, 37.6, 10.864, 6.955, 
  5189.972, 0.2, 408.502, 5.72, 5.9, 44.6, 86.979, 5.8, 71.9, 0.75}, 
 {"MDA", "Europe", "Moldova", "2021-01-31", 159804., 291., 514.571, 3438., 
  4., 11., 39614.642, 72.137, 127.56, 852.264, 0.992, 2.727, 1.13, "", "", 
  "", "", "", "", "", "", "", "", "", "", "", "", "", "", "", "", "", "", "", 
  "", "", "", "", "", 57.41, 4.033963*^6, 123.655, 37.6, 10.864, 6.955, 
  5189.972, 0.2, 408.502, 5.72, 5.9, 44.6, 86.979, 5.8, 71.9, 0.75}, 
 {"MDA", "Europe", "Moldova", "2021-02-01", 160086., 282., 522.857, 3446., 
  8., 11.143, 39684.548, 69.906, 129.614, 854.247, 1.983, 2.762, 1.16, "", 
  "", "", "", "", "", "", "", "", "", "", "", "", "", "", "", "", "", "", "", 
  "", "", "", "", "", "", 57.41, 4.033963*^6, 123.655, 37.6, 10.864, 6.955, 
  5189.972, 0.2, 408.502, 5.72, 5.9, 44.6, 86.979, 5.8, 71.9, 0.75}, 
 {"MDA", "Europe", "Moldova", "2021-02-02", 160725., 639., 536.143, 3462., 
  16., 11.571, 39842.953, 158.405, 132.907, 858.213, 3.966, 2.869, 1.19, "", 
  "", "", "", "", "", "", "", "", "", "", "", "", "", "", "", "", "", "", "", 
  "", "", "", "", "", "", 57.41, 4.033963*^6, 123.655, 37.6, 10.864, 6.955, 
  5189.972, 0.2, 408.502, 5.72, 5.9, 44.6, 86.979, 5.8, 71.9, 0.75}, 
 {"MDA", "Europe", "Moldova", "2021-02-03", 161642., 917., 573.714, 3480., 
  18., 12., 40070.273, 227.32, 142.221, 862.675, 4.462, 2.975, 1.22, "", "", 
  "", "", "", "", "", "", "", "", "", "", "", "", "", "", "", "", "", "", "", 
  "", "", "", "", "", 57.41, 4.033963*^6, 123.655, 37.6, 10.864, 6.955, 
  5189.972, 0.2, 408.502, 5.72, 5.9, 44.6, 86.979, 5.8, 71.9, 0.75}, 
 {"MDA", "Europe", "Moldova", "2021-02-04", 162624., 982., 616.429, 3497., 
  17., 12., 40313.706, 243.433, 152.81, 866.889, 4.214, 2.975, 1.22, "", "", 
  "", "", "", "", "", "", "", "", "", "", "", "", "", "", "", "", "", "", "", 
  "", "", "", "", "", 57.41, 4.033963*^6, 123.655, 37.6, 10.864, 6.955, 
  5189.972, 0.2, 408.502, 5.72, 5.9, 44.6, 86.979, 5.8, 71.9, 0.75}, 
 {"MDA", "Europe", "Moldova", "2021-02-05", 163400., 776., 648.571, 3515., 
  18., 13., 40506.073, 192.367, 160.778, 871.352, 4.462, 3.223, 1.2, "", "", 
  "", "", "", "", "", "", "", "", "", "", "", "", "", "", "", "", "", "", "", 
  "", "", "", "", "", 51.85, 4.033963*^6, 123.655, 37.6, 10.864, 6.955, 
  5189.972, 0.2, 408.502, 5.72, 5.9, 44.6, 86.979, 5.8, 71.9, 0.75}, 
 {"MDA", "Europe", "Moldova", "2021-02-06", 164243., 843., 675.714, 3530., 
  15., 13.714, 40715.049, 208.976, 167.506, 875.07, 3.718, 3.4, 1.19, "", "", 
  "", "", "", "", "", "", "", "", "", "", "", "", "", "", "", "", "", "", "", 
  "", "", "", "", "", 51.85, 4.033963*^6, 123.655, 37.6, 10.864, 6.955, 
  5189.972, 0.2, 408.502, 5.72, 5.9, 44.6, 86.979, 5.8, 71.9, 0.75}, 
 {"MDA", "Europe", "Moldova", "2021-02-07", 164569., 326., 680.714, 3543., 
  13., 15., 40795.863, 80.814, 168.746, 878.293, 3.223, 3.718, 1.18, "", "", 
  "", "", "", "", "", "", "", "", "", "", "", "", "", "", "", "", "", "", "", 
  "", "", "", "", "", 51.85, 4.033963*^6, 123.655, 37.6, 10.864, 6.955, 
  5189.972, 0.2, 408.502, 5.72, 5.9, 44.6, 86.979, 5.8, 71.9, 0.75}, 
 {"MDA", "Europe", "Moldova", "2021-02-08", 164858., 289., 681.714, 3557., 
  14., 15.857, 40867.504, 71.642, 168.994, 881.763, 3.471, 3.931, 1.17, "", 
  "", "", "", "", "", "", "", "", "", "", "", "", "", "", "", "", "", "", "", 
  "", "", "", "", "", "", 51.85, 4.033963*^6, 123.655, 37.6, 10.864, 6.955, 
  5189.972, 0.2, 408.502, 5.72, 5.9, 44.6, 86.979, 5.8, 71.9, 0.75}, 
 {"MDA", "Europe", "Moldova", "2021-02-09", 165663., 805., 705.429, 3573., 
  16., 15.857, 41067.06, 199.556, 174.872, 885.729, 3.966, 3.931, 1.18, "", 
  "", "", "", "", "", "", "", "", "", "", "", "", "", "", "", "", "", "", "", 
  "", "", "", "", "", "", 51.85, 4.033963*^6, 123.655, 37.6, 10.864, 6.955, 
  5189.972, 0.2, 408.502, 5.72, 5.9, 44.6, 86.979, 5.8, 71.9, 0.75}, 
 {"MDA", "Europe", "Moldova", "2021-02-10", 166553., 890., 701.571, 3589., 
  16., 15.571, 41287.687, 220.627, 173.916, 889.696, 3.966, 3.86, 1.19, "", 
  "", "", "", "", "", "", "", "", "", "", "", "", "", "", "", "", "", "", "", 
  "", "", "", "", "", "", 51.85, 4.033963*^6, 123.655, 37.6, 10.864, 6.955, 
  5189.972, 0.2, 408.502, 5.72, 5.9, 44.6, 86.979, 5.8, 71.9, 0.75}, 
 {"MDA", "Europe", "Moldova", "2021-02-11", 167546., 993., 703.143, 3607., 
  18., 15.714, 41533.846, 246.16, 174.306, 894.158, 4.462, 3.895, 1.22, "", 
  "", "", "", "", "", "", "", "", "", "", "", "", "", "", "", "", "", "", "", 
  "", "", "", "", "", "", 51.85, 4.033963*^6, 123.655, 37.6, 10.864, 6.955, 
  5189.972, 0.2, 408.502, 5.72, 5.9, 44.6, 86.979, 5.8, 71.9, 0.75}, 
 {"MDA", "Europe", "Moldova", "2021-02-12", 168826., 1280., 775.143, 3626., 
  19., 15.857, 41851.152, 317.306, 192.154, 898.868, 4.71, 3.931, 1.25, "", 
  "", "", "", "", "", "", "", "", "", "", "", "", "", "", "", "", "", "", "", 
  "", "", "", "", "", "", 51.85, 4.033963*^6, 123.655, 37.6, 10.864, 6.955, 
  5189.972, 0.2, 408.502, 5.72, 5.9, 44.6, 86.979, 5.8, 71.9, 0.75}, 
 {"MDA", "Europe", "Moldova", "2021-02-13", 169805., 979., 794.571, 3640., 
  14., 15.714, 42093.842, 242.689, 196.97, 902.338, 3.471, 3.895, 1.22, "", 
  "", "", "", "", "", "", "", "", "", "", "", "", "", "", "", "", "", "", "", 
  "", "", "", "", "", "", 51.85, 4.033963*^6, 123.655, 37.6, 10.864, 6.955, 
  5189.972, 0.2, 408.502, 5.72, 5.9, 44.6, 86.979, 5.8, 71.9, 0.75}, 
 {"MDA", "Europe", "Moldova", "2021-02-14", 170186., 381., 802.429, 3651., 
  11., 15.429, 42188.29, 94.448, 198.918, 905.065, 2.727, 3.825, 1.2, "", "", 
  "", "", "", "", "", "", "", "", "", "", "", "", "", "", "", "", "", "", "", 
  "", "", "", "", "", 51.85, 4.033963*^6, 123.655, 37.6, 10.864, 6.955, 
  5189.972, 0.2, 408.502, 5.72, 5.9, 44.6, 86.979, 5.8, 71.9, 0.75}, 
 {"MDA", "Europe", "Moldova", "2021-02-15", 170549., 363., 813., 3661., 10., 
  14.857, 42278.276, 89.986, 201.539, 907.544, 2.479, 3.683, 1.19, "", "", 
  "", "", "", "", "", "", "", "", "", "", "", "", "", "", "", "", "", "", "", 
  "", "", "", "", "", 57.41, 4.033963*^6, 123.655, 37.6, 10.864, 6.955, 
  5189.972, 0.2, 408.502, 5.72, 5.9, 44.6, 86.979, 5.8, 71.9, 0.75}, 
 {"MDA", "Europe", "Moldova", "2021-02-16", 171514., 965., 835.857, 3678., 
  17., 15., 42517.495, 239.219, 207.205, 911.758, 4.214, 3.718, 1.21, "", "", 
  "", "", "", "", "", "", "", "", "", "", "", "", "", "", "", "", "", "", "", 
  "", "", "", "", "", 57.41, 4.033963*^6, 123.655, 37.6, 10.864, 6.955, 
  5189.972, 0.2, 408.502, 5.72, 5.9, 44.6, 86.979, 5.8, 71.9, 0.75}, 
 {"MDA", "Europe", "Moldova", "2021-02-17", 172815., 1301., 894.571, 3697., 
  19., 15.429, 42840.006, 322.512, 221.76, 916.468, 4.71, 3.825, 1.21, "", 
  "", "", "", "", "", "", "", "", "", "", "", "", "", "", "", "", "", "", "", 
  "", "", "", "", "", "", 57.41, 4.033963*^6, 123.655, 37.6, 10.864, 6.955, 
  5189.972, 0.2, 408.502, 5.72, 5.9, 44.6, 86.979, 5.8, 71.9, 0.75}, 
 {"MDA", "Europe", "Moldova", "2021-02-18", 174155., 1340., 944.143, 3717., 
  20., 15.714, 43172.186, 332.18, 234.048, 921.426, 4.958, 3.895, 1.2, "", 
  "", "", "", "", "", "", "", "", "", "", "", "", "", "", "", "", "", "", "", 
  "", "", "", "", "", "", 57.41, 4.033963*^6, 123.655, 37.6, 10.864, 6.955, 
  5189.972, 0.2, 408.502, 5.72, 5.9, 44.6, 86.979, 5.8, 71.9, 0.75}, 
 {"MDA", "Europe", "Moldova", "2021-02-19", 175183., 1028., 908.143, 3739., 
  22., 16.143, 43427.022, 254.836, 225.124, 926.88, 5.454, 4.002, 1.18, "", 
  "", "", "", "", "", "", "", "", "", "", "", "", "", "", "", "", "", "", "", 
  "", "", "", "", "", "", 57.41, 4.033963*^6, 123.655, 37.6, 10.864, 6.955, 
  5189.972, 0.2, 408.502, 5.72, 5.9, 44.6, 86.979, 5.8, 71.9, 0.75}, 
 {"MDA", "Europe", "Moldova", "2021-02-20", 176245., 1062., 920., 3760., 21., 
  17.143, 43690.287, 263.265, 228.064, 932.086, 5.206, 4.25, 1.19, "", "", 
  "", "", "", "", "", "", "", "", "", "", "", "", "", "", "", "", "", "", "", 
  "", "", "", "", "", 51.85, 4.033963*^6, 123.655, 37.6, 10.864, 6.955, 
  5189.972, 0.2, 408.502, 5.72, 5.9, 44.6, 86.979, 5.8, 71.9, 0.75}, 
 {"MDA", "Europe", "Moldova", "2021-02-21", 176752., 507., 938., 3780., 20., 
  18.429, 43815.97, 125.683, 232.526, 937.044, 4.958, 4.568, 1.21, "", "", 
  "", "", "", "", "", "", "", "", "", "", "", "", "", "", "", "", "", "", "", 
  "", "", "", "", "", 51.85, 4.033963*^6, 123.655, 37.6, 10.864, 6.955, 
  5189.972, 0.2, 408.502, 5.72, 5.9, 44.6, 86.979, 5.8, 71.9, 0.75}, 
 {"MDA", "Europe", "Moldova", "2021-02-22", 177407., 655., 979.714, 3799., 
  19., 19.714, 43978.341, 162.371, 242.866, 941.754, 4.71, 4.887, 1.23, "", 
  "", "", "", "", "", "", "", "", "", "", "", "", "", "", "", "", "", "", "", 
  "", "", "", "", "", "", 51.85, 4.033963*^6, 123.655, 37.6, 10.864, 6.955, 
  5189.972, 0.2, 408.502, 5.72, 5.9, 44.6, 86.979, 5.8, 71.9, 0.75}, 
 {"MDA", "Europe", "Moldova", "2021-02-23", 178540., 1133., 1003.714, 3823., 
  24., 20.714, 44259.206, 280.865, 248.816, 947.703, 5.949, 5.135, 1.25, "", 
  "", "", "", "", "", "", "", "", "", "", "", "", "", "", "", "", "", "", "", 
  "", "", "", "", "", "", 51.85, 4.033963*^6, 123.655, 37.6, 10.864, 6.955, 
  5189.972, 0.2, 408.502, 5.72, 5.9, 44.6, 86.979, 5.8, 71.9, 0.75}, 
 {"MDA", "Europe", "Moldova", "2021-02-24", 180150., 1610., 1047.857, 3846., 
  23., 21.286, 44658.317, 399.111, 259.759, 953.405, 5.702, 5.277, 1.26, "", 
  "", "", "", "", "", "", "", "", "", "", "", "", "", "", "", "", "", "", "", 
  "", "", "", "", "", "", 51.85, 4.033963*^6, 123.655, 37.6, 10.864, 6.955, 
  5189.972, 0.2, 408.502, 5.72, 5.9, 44.6, 86.979, 5.8, 71.9, 0.75}, 
 {"MDA", "Europe", "Moldova", "2021-02-25", 181886., 1736., 1104.429, 3871., 
  25., 22., 45088.663, 430.346, 273.783, 959.602, 6.197, 5.454, 1.26, "", "", 
  "", "", "", "", "", "", "", "", "", "", "", "", "", "", "", "", "", "", "", 
  "", "", "", "", "", 51.85, 4.033963*^6, 123.655, 37.6, 10.864, 6.955, 
  5189.972, 0.2, 408.502, 5.72, 5.9, 44.6, 86.979, 5.8, 71.9, 0.75}, 
 {"MDA", "Europe", "Moldova", "2021-02-26", 183338., 1452., 1165., 3899., 
  28., 22.857, 45448.607, 359.944, 288.798, 966.543, 6.941, 5.666, 1.24, "", 
  "", "", "", "", "", "", "", "", "", "", "", "", "", "", "", "", "", "", "", 
  "", "", "", "", "", "", 51.85, 4.033963*^6, 123.655, 37.6, 10.864, 6.955, 
  5189.972, 0.2, 408.502, 5.72, 5.9, 44.6, 86.979, 5.8, 71.9, 0.75}, 
 {"MDA", "Europe", "Moldova", "2021-02-27", 184856., 1518., 1230.143, 3924., 
  25., 23.429, 45824.912, 376.305, 304.946, 972.741, 6.197, 5.808, 1.22, "", 
  "", "", "", "", "", "", "", "", "", "", "", "", "", "", "", "", "", "", "", 
  "", "", "", "", "", "", 51.85, 4.033963*^6, 123.655, 37.6, 10.864, 6.955, 
  5189.972, 0.2, 408.502, 5.72, 5.9, 44.6, 86.979, 5.8, 71.9, 0.75}, 
 {"MDA", "Europe", "Moldova", "2021-02-28", 185453., 597., 1243., 3949., 25., 
  24.143, 45972.906, 147.993, 308.134, 978.938, 6.197, 5.985, 1.21, "", "", 
  "", "", "", "", "", "", "", "", "", "", "", "", "", "", "", "", "", "", "", 
  "", "", "", "", "", 51.85, 4.033963*^6, 123.655, 37.6, 10.864, 6.955, 
  5189.972, 0.2, 408.502, 5.72, 5.9, 44.6, 86.979, 5.8, 71.9, 0.75}, 
 {"MDA", "Europe", "Moldova", "2021-03-01", 186447., 994., 1291.429, 3975., 
  26., 25.143, 46219.313, 246.408, 320.139, 985.383, 6.445, 6.233, 1.2, "", 
  "", "", "", "", "", "", "", "", "", "", "", "", "", "", "", "", "", "", "", 
  "", "", "", "", "", "", 69.44, 4.033963*^6, 123.655, 37.6, 10.864, 6.955, 
  5189.972, 0.2, 408.502, 5.72, 5.9, 44.6, 86.979, 5.8, 71.9, 0.75}, 
 {"MDA", "Europe", "Moldova", "2021-03-02", 187847., 1400., 1329.571, 4002., 
  27., 25.571, 46566.367, 347.053, 329.594, 992.077, 6.693, 6.339, 1.17, "", 
  "", "", "", "", "", "", "", "", "", "", "", "", "", "", "", "", "", "", "", 
  "", "", "", "", "", "", 69.44, 4.033963*^6, 123.655, 37.6, 10.864, 6.955, 
  5189.972, 0.2, 408.502, 5.72, 5.9, 44.6, 86.979, 5.8, 71.9, 0.75}, 
 {"MDA", "Europe", "Moldova", "2021-03-03", 189397., 1550., 1321., 4026., 
  24., 25.714, 46950.604, 384.238, 327.47, 998.026, 5.949, 6.374, 1.13, "", 
  "", "", "", "", "", "", "", "", "", "", "", "", "", "", "", "", "", "", "", 
  "", "", "", "", "", "", 69.44, 4.033963*^6, 123.655, 37.6, 10.864, 6.955, 
  5189.972, 0.2, 408.502, 5.72, 5.9, 44.6, 86.979, 5.8, 71.9, 0.75}, 
 {"MDA", "Europe", "Moldova", "2021-03-04", 191197., 1800., 1330.143, 4049., 
  23., 25.429, 47396.815, 446.211, 329.736, 1003.728, 5.702, 6.304, 1.12, "", 
  "", "", "", "", "", "", "", "", "", "", "", "", "", "", "", "", "", "", "", 
  "", "", "", "", "", "", 69.44, 4.033963*^6, 123.655, 37.6, 10.864, 6.955, 
  5189.972, 0.2, 408.502, 5.72, 5.9, 44.6, 86.979, 5.8, 71.9, 0.75}, 
 {"MDA", "Europe", "Moldova", "2021-03-05", 192985., 1788., 1378.143, 4071., 
  22., 24.571, 47840.052, 443.237, 341.635, 1009.181, 5.454, 6.091, 1.11, "", 
  "", "", "", "", "", "", "", "", "", "", "", "", "", "", "", "", 3849., 
  3849., "", "", "", 0.1, 0.1, "", "", 73.15, 4.033963*^6, 123.655, 37.6, 
  10.864, 6.955, 5189.972, 0.2, 408.502, 5.72, 5.9, 44.6, 86.979, 5.8, 71.9, 
  0.75}, {"MDA", "Europe", "Moldova", "2021-03-06", 194605., 1620., 1392.714, 
  4091., 20., 23.857, 48241.642, 401.59, 345.247, 1014.139, 4.958, 5.914, 
  1.08, "", "", "", "", "", "", "", "", "", "", "", "", "", "", "", "", "", 
  "", "", "", "", 520., "", "", "", 129., 73.15, 4.033963*^6, 123.655, 37.6, 
  10.864, 6.955, 5189.972, 0.2, 408.502, 5.72, 5.9, 44.6, 86.979, 5.8, 71.9, 
  0.75}, {"MDA", "Europe", "Moldova", "2021-03-07", 195252., 647., 1399.857, 
  4111., 20., 23.143, 48402.03, 160.388, 347.018, 1019.097, 4.958, 5.737, 
  1.05, "", "", "", "", "", "", "", "", "", "", "", "", "", "", "", "", "", 
  "", "", "", "", 520., "", "", "", 129., 73.15, 4.033963*^6, 123.655, 37.6, 
  10.864, 6.955, 5189.972, 0.2, 408.502, 5.72, 5.9, 44.6, 86.979, 5.8, 71.9, 
  0.75}, {"MDA", "Europe", "Moldova", "2021-03-08", 195602., 350., 1307.857, 
  4129., 18., 22., 48488.794, 86.763, 324.211, 1023.559, 4.462, 5.454, 1.02, 
  "", "", "", "", "", "", "", "", "", "", "", "", "", "", "", "", "", "", "", 
  "", "", 520., "", "", "", 129., 73.15, 4.033963*^6, 123.655, 37.6, 10.864, 
  6.955, 5189.972, 0.2, 408.502, 5.72, 5.9, 44.6, 86.979, 5.8, 71.9, 0.75}, 
 {"MDA", "Europe", "Moldova", "2021-03-09", 196475., 873., 1232.571, 4150., 
  21., 21.143, 48705.206, 216.412, 305.549, 1028.765, 5.206, 5.241, 1.02, "", 
  "", "", "", "", "", "", "", "", "", "", "", "", "", "", "", "", "", "", "", 
  "", 520., "", "", "", 129., 73.15, 4.033963*^6, 123.655, 37.6, 10.864, 
  6.955, 5189.972, 0.2, 408.502, 5.72, 5.9, 44.6, 86.979, 5.8, 71.9, 0.75}, 
 {"MDA", "Europe", "Moldova", "2021-03-10", 198228., 1753., 1261.571, 4183., 
  33., 22.429, 49139.767, 434.56, 312.737, 1036.946, 8.181, 5.56, 1.07, "", 
  "", "", "", "", "", "", "", "", "", "", "", "", "", "", "", "", 6447., 
  6447., "", "", 520., 0.16, 0.16, "", 129., 73.15, 4.033963*^6, 123.655, 
  37.6, 10.864, 6.955, 5189.972, 0.2, 408.502, 5.72, 5.9, 44.6, 86.979, 5.8, 
  71.9, 0.75}, {"MDA", "Europe", "Moldova", "2021-03-11", 200124., 1896., 
  1275.286, 4220., 37., 24.429, 49609.776, 470.009, 316.137, 1046.118, 9.172, 
  6.056, 1.11, "", "", "", "", "", "", "", "", "", "", "", "", "", "", "", 
  "", "", 8116., 8116., "", 1669., 711., 0.2, 0.2, "", 176., 73.15, 
  4.033963*^6, 123.655, 37.6, 10.864, 6.955, 5189.972, 0.2, 408.502, 5.72, 
  5.9, 44.6, 86.979, 5.8, 71.9, 0.75}, {"MDA", "Europe", "Moldova", 
  "2021-03-12", 201909., 1785., 1274.857, 4258., 38., 26.714, 50052.269, 
  442.493, 316.031, 1055.538, 9.42, 6.622, 1.12, "", "", "", "", "", "", "", 
  "", "", "", "", "", "", "", "", "", "", 9341., 9341., "", 1225., 785., 
  0.23, 0.23, "", 195., 73.15, 4.033963*^6, 123.655, 37.6, 10.864, 6.955, 
  5189.972, 0.2, 408.502, 5.72, 5.9, 44.6, 86.979, 5.8, 71.9, 0.75}, 
 {"MDA", "Europe", "Moldova", "2021-03-13", 203710., 1801., 1300.714, 4294., 
  36., 29., 50498.728, 446.459, 322.441, 1064.462, 8.924, 7.189, 1.13, "", 
  "", "", "", "", "", "", "", "", "", "", "", "", "", "", "", "", 11431., 
  11431., "", 2090., 1009., 0.28, 0.28, "", 250., 73.15, 4.033963*^6, 
  123.655, 37.6, 10.864, 6.955, 5189.972, 0.2, 408.502, 5.72, 5.9, 44.6, 
  86.979, 5.8, 71.9, 0.75}, {"MDA", "Europe", "Moldova", "2021-03-14", 
  204463., 753., 1315.857, 4330., 36., 31.286, 50685.393, 186.665, 326.195, 
  1073.386, 8.924, 7.756, 1.12, "", "", "", "", "", "", "", "", "", "", "", 
  "", "", "", "", "", "", "", "", "", "", 1029., "", "", "", 255., 73.15, 
  4.033963*^6, 123.655, 37.6, 10.864, 6.955, 5189.972, 0.2, 408.502, 5.72, 
  5.9, 44.6, 86.979, 5.8, 71.9, 0.75}, {"MDA", "Europe", "Moldova", 
  "2021-03-15", 205324., 861., 1388.857, 4369., 39., 34.286, 50898.831, 
  213.438, 344.291, 1083.054, 9.668, 8.499, 1.12, "", "", "", "", "", "", "", 
  "", "", "", "", "", "", "", "", "", "", 12754., 12754., "", "", 1049., 
  0.32, 0.32, "", 260., 67.59, 4.033963*^6, 123.655, 37.6, 10.864, 6.955, 
  5189.972, 0.2, 408.502, 5.72, 5.9, 44.6, 86.979, 5.8, 71.9, 0.75}, 
 {"MDA", "Europe", "Moldova", "2021-03-16", 207012., 1688., 1505.286, 4402., 
  33., 36., 51317.278, 418.447, 373.153, 1091.235, 8.181, 8.924, 1.12, "", 
  "", "", "", "", "", "", "", "", "", "", "", "", "", "", "", "", 14814., 
  14814., "", 2060., 1270., 0.37, 0.37, "", 315., 67.59, 4.033963*^6, 
  123.655, 37.6, 10.864, 6.955, 5189.972, 0.2, 408.502, 5.72, 5.9, 44.6, 
  86.979, 5.8, 71.9, 0.75}, {"MDA", "Europe", "Moldova", "2021-03-17", 
  208928., 1916., 1528.571, 4436., 34., 36.143, 51792.245, 474.967, 378.925, 
  1099.663, 8.428, 8.96, 1.09, "", "", "", "", "", "", "", "", "", "", "", 
  "", "", "", "", "", "", 16131., 16131., "", 1317., 1383., 0.4, 0.4, "", 
  343., 67.59, 4.033963*^6, 123.655, 37.6, 10.864, 6.955, 5189.972, 0.2, 
  408.502, 5.72, 5.9, 44.6, 86.979, 5.8, 71.9, 0.75}, 
 {"MDA", "Europe", "Moldova", "2021-03-18", 210725., 1797., 1514.429, 4472., 
  36., 36., 52237.713, 445.468, 375.42, 1108.587, 8.924, 8.924, 1.08, "", "", 
  "", "", "", "", "", "", "", "", "", "", "", "", "", "", "", "", "", "", "", 
  1321., "", "", "", 327., 67.59, 4.033963*^6, 123.655, 37.6, 10.864, 6.955, 
  5189.972, 0.2, 408.502, 5.72, 5.9, 44.6, 86.979, 5.8, 71.9, 0.75}, 
 {"MDA", "Europe", "Moldova", "2021-03-19", 212568., 1843., 1522.714, 4501., 
  29., 34.714, 52694.583, 456.871, 377.474, 1115.776, 7.189, 8.606, 1.08, "", 
  "", "", "", "", "", "", "", "", "", "", "", "", "", "", "", "", 18593., 
  18593., "", "", 1322., 0.46, 0.46, "", 328., 65.74, 4.033963*^6, 123.655, 
  37.6, 10.864, 6.955, 5189.972, 0.2, 408.502, 5.72, 5.9, 44.6, 86.979, 5.8, 
  71.9, 0.75}, {"MDA", "Europe", "Moldova", "2021-03-20", 214203., 1635., 
  1499., 4531., 30., 33.857, 53099.892, 405.309, 371.595, 1123.213, 7.437, 
  8.393, 1.07, "", "", "", "", "", "", "", "", "", "", "", "", "", "", "", 
  "", "", "", "", "", "", 1159., "", "", "", 287., 65.74, 4.033963*^6, 
  123.655, 37.6, 10.864, 6.955, 5189.972, 0.2, 408.502, 5.72, 5.9, 44.6, 
  86.979, 5.8, 71.9, 0.75}, {"MDA", "Europe", "Moldova", "2021-03-21", 
  215034., 831., 1510.143, 4559., 28., 32.714, 53305.893, 206.001, 374.357, 
  1130.154, 6.941, 8.11, 1.08, "", "", "", "", "", "", "", "", "", "", "", 
  "", "", "", "", "", "", 20494., 20494., "", "", 1200., 0.51, 0.51, "", 
  297., 65.74, 4.033963*^6, 123.655, 37.6, 10.864, 6.955, 5189.972, 0.2, 
  408.502, 5.72, 5.9, 44.6, 86.979, 5.8, 71.9, 0.75}, 
 {"MDA", "Europe", "Moldova", "2021-03-22", 216094., 1060., 1538.571, 4590., 
  31., 31.571, 53568.662, 262.769, 381.404, 1137.839, 7.685, 7.826, 1.09, "", 
  "", "", "", "", "", "", "", "", "", "", "", "", "", "", "", "", "", "", "", 
  "", 1156., "", "", "", 287., 65.74, 4.033963*^6, 123.655, 37.6, 10.864, 
  6.955, 5189.972, 0.2, 408.502, 5.72, 5.9, 44.6, 86.979, 5.8, 71.9, 0.75}, 
 {"MDA", "Europe", "Moldova", "2021-03-23", 217715., 1621., 1529., 4623., 
  33., 31.571, 53970.5, 401.838, 379.032, 1146.019, 8.181, 7.826, 1.09, "", 
  "", "", "", "", "", "", "", "", "", "", "", "", "", "", "", "", 21194., 
  21194., "", "", 911., 0.53, 0.53, "", 226., 65.74, 4.033963*^6, 123.655, 
  37.6, 10.864, 6.955, 5189.972, 0.2, 408.502, 5.72, 5.9, 44.6, 86.979, 5.8, 
  71.9, 0.75}, {"MDA", "Europe", "Moldova", "2021-03-24", 219988., 2273., 
  1580., 4661., 38., 32.143, 54533.966, 563.466, 391.674, 1155.439, 9.42, 
  7.968, 1.08, "", "", "", "", "", "", "", "", "", "", "", "", "", "", "", 
  "", "", 23454., 23454., "", 2260., 1046., 0.58, 0.58, "", 259., 65.74, 
  4.033963*^6, 123.655, 37.6, 10.864, 6.955, 5189.972, 0.2, 408.502, 5.72, 
  5.9, 44.6, 86.979, 5.8, 71.9, 0.75}, {"MDA", "Europe", "Moldova", 
  "2021-03-25", 222120., 2132., 1627.857, 4702., 41., 32.857, 55062.478, 
  528.513, 403.538, 1165.603, 10.164, 8.145, 1.05, "", "", "", "", "", "", 
  "", "", "", "", "", "", "", "", "", "", "", 27445., 27445., "", 3991., 
  1440., 0.68, 0.68, "", 357., 65.74, 4.033963*^6, 123.655, 37.6, 10.864, 
  6.955, 5189.972, 0.2, 408.502, 5.72, 5.9, 44.6, 86.979, 5.8, 71.9, 0.75}, 
 {"MDA", "Europe", "Moldova", "2021-03-26", 223986., 1866., 1631.143, 4745., 
  43., 34.857, 55525.051, 462.572, 404.352, 1176.263, 10.659, 8.641, 1.02, 
  "", "", "", "", "", "", "", "", "", "", "", "", "", "", "", "", "", 30722., 
  30722., "", 3277., 1733., 0.76, 0.76, "", 430., 65.74, 4.033963*^6, 
  123.655, 37.6, 10.864, 6.955, 5189.972, 0.2, 408.502, 5.72, 5.9, 44.6, 
  86.979, 5.8, 71.9, 0.75}, {"MDA", "Europe", "Moldova", "2021-03-27", 
  225660., 1674., 1636.714, 4785., 40., 36.286, 55940.027, 414.977, 405.734, 
  1186.178, 9.916, 8.995, 0.99, "", "", "", "", "", "", "", "", "", "", "", 
  "", "", "", "", "", "", 33885., 33885., "", 3163., 2049., 0.84, 0.84, "", 
  508., 65.74, 4.033963*^6, 123.655, 37.6, 10.864, 6.955, 5189.972, 0.2, 
  408.502, 5.72, 5.9, 44.6, 86.979, 5.8, 71.9, 0.75}, 
 {"MDA", "Europe", "Moldova", "2021-03-28", 226521., 861., 1641., 4827., 42., 
  38.286, 56153.465, 213.438, 406.796, 1196.59, 10.412, 9.491, 0.95, "", "", 
  "", "", "", "", "", "", "", "", "", "", "", "", "", "", "", "", "", "", "", 
  2143., "", "", "", 531., 65.74, 4.033963*^6, 123.655, 37.6, 10.864, 6.955, 
  5189.972, 0.2, 408.502, 5.72, 5.9, 44.6, 86.979, 5.8, 71.9, 0.75}, 
 {"MDA", "Europe", "Moldova", "2021-03-29", 227453., 932., 1622.714, 4869., 
  42., 39.857, 56384.503, 231.038, 402.263, 1207.002, 10.412, 9.88, 0.92, "", 
  "", "", "", "", "", "", "", "", "", "", "", "", "", "", "", "", "", "", "", 
  "", 2323., "", "", "", 576., 65.74, 4.033963*^6, 123.655, 37.6, 10.864, 
  6.955, 5189.972, 0.2, 408.502, 5.72, 5.9, 44.6, 86.979, 5.8, 71.9, 0.75}, 
 {"MDA", "Europe", "Moldova", "2021-03-30", 228370., 917., 1522.143, 4915., 
  46., 41.714, 56611.823, 227.32, 377.332, 1218.405, 11.403, 10.341, 0.88, 
  "", "", "", "", "", "", "", "", "", "", "", "", "", "", "", "", "", "", "", 
  "", "", 2503., "", "", "", 620., 65.74, 4.033963*^6, 123.655, 37.6, 10.864, 
  6.955, 5189.972, 0.2, 408.502, 5.72, 5.9, 44.6, 86.979, 5.8, 71.9, 0.75}, 
 {"MDA", "Europe", "Moldova", "2021-03-31", 230241., 1871., 1464.714, 4960., 
  45., 42.714, 57075.635, 463.812, 363.096, 1229.56, 11.155, 10.589, 0.87, 
  "", "", "", "", "", "", "", "", "", "", "", "", "", "", "", "", "", 40321., 
  40321., "", "", 2410., 1., 1., "", 597., 65.74, 4.033963*^6, 123.655, 37.6, 
  10.864, 6.955, 5189.972, 0.2, 408.502, 5.72, 5.9, 44.6, 86.979, 5.8, 71.9, 
  0.75}, {"MDA", "Europe", "Moldova", "2021-04-01", 231756., 1515., 1376.571, 
  5003., 43., 43., 57451.196, 375.561, 341.245, 1240.22, 10.659, 10.659, 
  0.85, "", "", "", "", "", "", "", "", "", "", "", "", "", "", "", "", "", 
  42154., 42154., "", 1833., 2101., 1.04, 1.04, "", 521., 65.74, 4.033963*^6, 
  123.655, 37.6, 10.864, 6.955, 5189.972, 0.2, 408.502, 5.72, 5.9, 44.6, 
  86.979, 5.8, 71.9, 0.75}, {"MDA", "Europe", "Moldova", "2021-04-02", 
  233136., 1380., 1307.143, 5048., 45., 43.286, 57793.292, 342.095, 324.034, 
  1251.375, 11.155, 10.73, 0.84, "", "", "", "", "", "", "", "", "", "", "", 
  "", "", "", "", "", "", "", "", "", "", 1889., "", "", "", 468., 65.74, 
  4.033963*^6, 123.655, 37.6, 10.864, 6.955, 5189.972, 0.2, 408.502, 5.72, 
  5.9, 44.6, 86.979, 5.8, 71.9, 0.75}, {"MDA", "Europe", "Moldova", 
  "2021-04-03", 234394., 1258., 1247.714, 5092., 44., 43.857, 58105.144, 
  311.852, 309.302, 1262.282, 10.907, 10.872, 0.83, "", "", "", "", "", "", 
  "", "", "", "", "", "", "", "", "", "", "", "", "", "", "", 1693., "", "", 
  "", 420., 65.74, 4.033963*^6, 123.655, 37.6, 10.864, 6.955, 5189.972, 0.2, 
  408.502, 5.72, 5.9, 44.6, 86.979, 5.8, 71.9, 0.75}, 
 {"MDA", "Europe", "Moldova", "2021-04-04", 235087., 693., 1223.714, 5136., 
  44., 44.143, 58276.935, 171.791, 303.353, 1273.19, 10.907, 10.943, 0.82, 
  "", "", "", "", "", "", "", "", "", "", "", "", "", "", "", "", "", 47524., 
  47524., "", "", 1719., 1.18, 1.18, "", 426., 65.74, 4.033963*^6, 123.655, 
  37.6, 10.864, 6.955, 5189.972, 0.2, 408.502, 5.72, 5.9, 44.6, 86.979, 5.8, 
  71.9, 0.75}, {"MDA", "Europe", "Moldova", "2021-04-05", 235790., 703., 
  1191., 5178., 42., 44.143, 58451.205, 174.27, 295.243, 1283.601, 10.412, 
  10.943, 0.8, "", "", "", "", "", "", "", "", "", "", "", "", "", "", "", 
  "", "", "", "", "", "", 1778., "", "", "", 441., 65.74, 4.033963*^6, 
  123.655, 37.6, 10.864, 6.955, 5189.972, 0.2, 408.502, 5.72, 5.9, 44.6, 
  86.979, 5.8, 71.9, 0.75}, {"MDA", "Europe", "Moldova", "2021-04-06", 
  236563., 773., 1170.429, 5224., 46., 44.143, 58642.828, 191.623, 290.144, 
  1295.004, 11.403, 10.943, 0.78, "", "", "", "", "", "", "", "", "", "", "", 
  "", "", "", "", "", "", 51574., 51574., "", "", 1837., 1.28, 1.28, "", 
  455., 62.04, 4.033963*^6, 123.655, 37.6, 10.864, 6.955, 5189.972, 0.2, 
  408.502, 5.72, 5.9, 44.6, 86.979, 5.8, 71.9, 0.75}, 
 {"MDA", "Europe", "Moldova", "2021-04-07", 237718., 1155., 1068.143, 5268., 
  44., 44., 58929.147, 286.319, 264.787, 1305.912, 10.907, 10.907, 0.76, "", 
  "", "", "", "", "", "", "", "", "", "", "", "", "", "", "", "", 54907., 
  54907., "", 3333., 2084., 1.36, 1.36, "", 517., 62.04, 4.033963*^6, 
  123.655, 37.6, 10.864, 6.955, 5189.972, 0.2, 408.502, 5.72, 5.9, 44.6, 
  86.979, 5.8, 71.9, 0.75}, {"MDA", "Europe", "Moldova", "2021-04-08", 
  239146., 1428., 1055.714, 5307., 39., 43.429, 59283.142, 353.994, 261.706, 
  1315.58, 9.668, 10.766, 0.77, "", "", "", "", "", "", "", "", "", "", "", 
  "", "", "", "", "", "", "", "", "", "", 2011., "", "", "", 499., 62.04, 
  4.033963*^6, 123.655, 37.6, 10.864, 6.955, 5189.972, 0.2, 408.502, 5.72, 
  5.9, 44.6, 86.979, 5.8, 71.9, 0.75}, {"MDA", "Europe", "Moldova", 
  "2021-04-09", 240056., 910., 988.571, 5339., 32., 41.571, 59508.726, 
  225.585, 245.062, 1323.512, 7.933, 10.305, 0.75, "", "", "", "", "", "", 
  "", "", "", "", "", "", "", "", "", "", "", 57561., 57561., "", "", 1945., 
  1.43, 1.43, "", 482., 62.04, 4.033963*^6, 123.655, 37.6, 10.864, 6.955, 
  5189.972, 0.2, 408.502, 5.72, 5.9, 44.6, 86.979, 5.8, 71.9, 0.75}, 
 {"MDA", "Europe", "Moldova", "2021-04-10", 240886., 830., 927.429, 5369., 
  30., 39.571, 59714.479, 205.753, 229.905, 1330.949, 7.437, 9.81, 0.74, "", 
  "", "", "", "", "", "", "", "", "", "", "", "", "", "", "", "", "", "", "", 
  "", 2162., "", "", "", 536., 62.04, 4.033963*^6, 123.655, 37.6, 10.864, 
  6.955, 5189.972, 0.2, 408.502, 5.72, 5.9, 44.6, 86.979, 5.8, 71.9, 0.75}, 
 {"MDA", "Europe", "Moldova", "2021-04-11", 241217., 331., 875.714, 5388., 
  19., 36., 59796.533, 82.053, 217.085, 1335.659, 4.71, 8.924, 0.74, "", "", 
  "", "", "", "", "", "", "", "", "", "", "", "", "", "", "", 64179., 64179., 
  "", "", 2379., 1.59, 1.59, "", 590., 62.04, 4.033963*^6, 123.655, 37.6, 
  10.864, 6.955, 5189.972, 0.2, 408.502, 5.72, 5.9, 44.6, 86.979, 5.8, 71.9, 
  0.75}, {"MDA", "Europe", "Moldova", "2021-04-12", 241820., 603., 861.429, 
  5409., 21., 33., 59946.013, 149.481, 213.544, 1340.865, 5.206, 8.181, 0.74, 
  "", "", "", "", "", "", "", "", "", "", "", "", "", "", "", "", "", 67085., 
  67085., "", 2906., 2505., 1.66, 1.66, "", 621., 62.04, 4.033963*^6, 
  123.655, 37.6, 10.864, 6.955, 5189.972, 0.2, 408.502, 5.72, 5.9, 44.6, 
  86.979, 5.8, 71.9, 0.75}, {"MDA", "Europe", "Moldova", "2021-04-13", 
  242364., 544., 828.714, 5438., 29., 30.571, 60080.868, 134.855, 205.434, 
  1348.054, 7.189, 7.579, 0.73, "", "", "", "", "", "", "", "", "", "", "", 
  "", "", "", "", "", "", 71780., 71780., "", 4695., 2887., 1.78, 1.78, "", 
  716., 62.04, 4.033963*^6, 123.655, 37.6, 10.864, 6.955, 5189.972, 0.2, 
  408.502, 5.72, 5.9, 44.6, 86.979, 5.8, 71.9, 0.75}, 
 {"MDA", "Europe", "Moldova", "2021-04-14", 243365., 1001., 806.714, 5466., 
  28., 28.286, 60329.011, 248.143, 199.981, 1354.995, 6.941, 7.012, 0.73, "", 
  "", "", "", "", "", "", "", "", "", "", "", "", "", "", "", "", 78665., "", 
  "", 6885., 3394., 1.95, "", "", 841., 62.04, 4.033963*^6, 123.655, 37.6, 
  10.864, 6.955, 5189.972, 0.2, 408.502, 5.72, 5.9, 44.6, 86.979, 5.8, 71.9, 
  0.75}, {"MDA", "Europe", "Moldova", "2021-04-15", 244177., 812., 718.714, 
  5493., 27., 26.571, 60530.302, 201.291, 178.166, 1361.688, 6.693, 6.587, 
  0.71, "", "", "", "", "", "", "", "", "", "", "", "", "", "", "", "", "", 
  86016., 78019., 7997., 7351., 4255., 2.13, 1.93, 0.2, 1055., 62.04, 
  4.033963*^6, 123.655, 37.6, 10.864, 6.955, 5189.972, 0.2, 408.502, 5.72, 
  5.9, 44.6, 86.979, 5.8, 71.9, 0.75}, {"MDA", "Europe", "Moldova", 
  "2021-04-16", 244866., 689., 687.143, 5521., 28., 26., 60701.102, 170.8, 
  170.339, 1368.629, 6.941, 6.445, 0.72, "", "", "", "", "", "", "", "", "", 
  "", "", "", "", "", "", "", "", 91743., 82267., 9476., 5727., 4883., 2.27, 
  2.04, 0.23, 1210., 62.04, 4.033963*^6, 123.655, 37.6, 10.864, 6.955, 
  5189.972, 0.2, 408.502, 5.72, 5.9, 44.6, 86.979, 5.8, 71.9, 0.75}, 
 {"MDA", "Europe", "Moldova", "2021-04-17", 245494., 628., 658.286, 5548., 
  27., 25.571, 60856.78, 155.678, 163.186, 1375.322, 6.693, 6.339, 0.72, "", 
  "", "", "", "", "", "", "", "", "", "", "", "", "", "", "", "", "", "", "", 
  "", 4534., "", "", "", 1124., 62.04, 4.033963*^6, 123.655, 37.6, 10.864, 
  6.955, 5189.972, 0.2, 408.502, 5.72, 5.9, 44.6, 86.979, 5.8, 71.9, 0.75}, 
 {"MDA", "Europe", "Moldova", "2021-04-18", 245897., 403., 668.571, 5571., 
  23., 26.143, 60956.682, 99.902, 165.736, 1381.024, 5.702, 6.481, 0.73, "", 
  "", "", "", "", "", "", "", "", "", "", "", "", "", "", "", "", 93466., 
  83641., 9825., "", 4184., 2.32, 2.07, 0.24, 1037., 62.04, 4.033963*^6, 
  123.655, 37.6, 10.864, 6.955, 5189.972, 0.2, 408.502, 5.72, 5.9, 44.6, 
  86.979, 5.8, 71.9, 0.75}, {"MDA", "Europe", "Moldova", "2021-04-19", 
  246238., 341., 631.143, 5591., 20., 26., 61041.214, 84.532, 156.457, 
  1385.982, 4.958, 6.445, 0.72, "", "", "", "", "", "", "", "", "", "", "", 
  "", "", "", "", "", "", 96372., 86131., 10241., 2906., 4184., 2.39, 2.14, 
  0.25, 1037., 62.04, 4.033963*^6, 123.655, 37.6, 10.864, 6.955, 5189.972, 
  0.2, 408.502, 5.72, 5.9, 44.6, 86.979, 5.8, 71.9, 0.75}, 
 {"MDA", "Europe", "Moldova", "2021-04-20", 246691., 453., 618.143, 5616., 
  25., 25.429, 61153.511, 112.297, 153.235, 1392.179, 6.197, 6.304, 0.71, "", 
  "", "", "", "", "", "", "", "", "", "", "", "", "", "", "", "", 99639., 
  88824., 10815., 3267., 3980., 2.47, 2.2, 0.27, 987., 62.04, 4.033963*^6, 
  123.655, 37.6, 10.864, 6.955, 5189.972, 0.2, 408.502, 5.72, 5.9, 44.6, 
  86.979, 5.8, 71.9, 0.75}, {"MDA", "Europe", "Moldova", "2021-04-21", 
  247391., 700., 575.143, 5643., 27., 25.286, 61327.037, 173.527, 142.575, 
  1398.873, 6.693, 6.268, 0.7, "", "", "", "", "", "", "", "", "", "", "", 
  "", "", "", "", "", "", "", "", "", "", 3729., "", "", "", 924., 65.74, 
  4.033963*^6, 123.655, 37.6, 10.864, 6.955, 5189.972, 0.2, 408.502, 5.72, 
  5.9, 44.6, 86.979, 5.8, 71.9, 0.75}, {"MDA", "Europe", "Moldova", 
  "2021-04-22", 248009., 618., 547.429, 5668., 25., 25., 61480.237, 153.199, 
  135.705, 1405.07, 6.197, 6.197, 0.69, "", "", "", "", "", "", "", "", "", 
  "", "", "", "", "", "", "", "", 109899., 98541., 11358., "", 3412., 2.72, 
  2.44, 0.28, 846., 65.74, 4.033963*^6, 123.655, 37.6, 10.864, 6.955, 
  5189.972, 0.2, 408.502, 5.72, 5.9, 44.6, 86.979, 5.8, 71.9, 0.75}, 
 {"MDA", "Europe", "Moldova", "2021-04-23", 248518., 509., 521.714, 5691., 
  23., 24.286, 61606.415, 126.179, 129.33, 1410.771, 5.702, 6.02, 0.68, "", 
  "", "", "", "", "", "", "", "", "", "", "", "", "", "", "", "", 120254., 
  108760., 11494., 10355., 4073., 2.98, 2.7, 0.28, 1010., 65.74, 4.033963*^6, 
  123.655, 37.6, 10.864, 6.955, 5189.972, 0.2, 408.502, 5.72, 5.9, 44.6, 
  86.979, 5.8, 71.9, 0.75}, {"MDA", "Europe", "Moldova", "2021-04-24", 
  248898., 380., 486.286, 5709., 18., 23., 61700.615, 94.2, 120.548, 
  1415.234, 4.462, 5.702, 0.67, "", "", "", "", "", "", "", "", "", "", "", 
  "", "", "", "", "", "", "", "", "", "", 4161., "", "", "", 1031., 65.74, 
  4.033963*^6, 123.655, 37.6, 10.864, 6.955, 5189.972, 0.2, 408.502, 5.72, 
  5.9, 44.6, 86.979, 5.8, 71.9, 0.75}, {"MDA", "Europe", "Moldova", 
  "2021-04-25", 249139., 241., 463.143, 5730., 21., 22.714, 61760.358, 
  59.743, 114.811, 1420.439, 5.206, 5.631, 0.67, "", "", "", "", "", "", "", 
  "", "", "", "", "", "", "", "", "", "", "", "", "", "", 4250., "", "", "", 
  1054., 65.74, 4.033963*^6, 123.655, 37.6, 10.864, 6.955, 5189.972, 0.2, 
  408.502, 5.72, 5.9, 44.6, 86.979, 5.8, 71.9, 0.75}, 
 {"MDA", "Europe", "Moldova", "2021-04-26", 249385., 246., 449.571, 5745., 
  15., 22., 61821.34, 60.982, 111.447, 1424.158, 3.718, 5.454, 0.67, "", "", 
  "", "", "", "", "", "", "", "", "", "", "", "", "", "", "", 124695., 
  113135., 11560., "", 4046., 3.09, 2.8, 0.29, 1003., 65.74, 4.033963*^6, 
  123.655, 37.6, 10.864, 6.955, 5189.972, 0.2, 408.502, 5.72, 5.9, 44.6, 
  86.979, 5.8, 71.9, 0.75}, {"MDA", "Europe", "Moldova", "2021-04-27", 
  249714., 329., 431.857, 5762., 17., 20.857, 61902.898, 81.558, 107.055, 
  1428.372, 4.214, 5.17, 0.66, "", "", "", "", "", "", "", "", "", "", "", 
  "", "", "", "", "", "", 132600., 119583., 13017., 7905., 4709., 3.29, 2.96, 
  0.32, 1167., 60.19, 4.033963*^6, 123.655, 37.6, 10.864, 6.955, 5189.972, 
  0.2, 408.502, 5.72, 5.9, 44.6, 86.979, 5.8, 71.9, 0.75}, 
 {"MDA", "Europe", "Moldova", "2021-04-28", 250138., 424., 392.429, 5780., 
  18., 19.571, 62008.006, 105.108, 97.281, 1432.834, 4.462, 4.852, 0.64, "", 
  "", "", "", "", "", "", "", "", "", "", "", "", "", "", "", "", 139505., 
  124505., 15000., 6905., 4962., 3.46, 3.09, 0.37, 1230., 60.19, 4.033963*^6, 
  123.655, 37.6, 10.864, 6.955, 5189.972, 0.2, 408.502, 5.72, 5.9, 44.6, 
  86.979, 5.8, 71.9, 0.75}, {"MDA", "Europe", "Moldova", "2021-04-29", 
  250508., 370., 357., 5795., 15., 18.143, 62099.727, 91.721, 88.499, 
  1436.553, 3.718, 4.498, 0.62, "", "", "", "", "", "", "", "", "", "", "", 
  "", "", "", "", "", "", 145117., 128587., 16530., 5612., 5031., 3.6, 3.19, 
  0.41, 1247., 60.19, 4.033963*^6, 123.655, 37.6, 10.864, 6.955, 5189.972, 
  0.2, 408.502, 5.72, 5.9, 44.6, 86.979, 5.8, 71.9, 0.75}, 
 {"MDA", "Europe", "Moldova", "2021-04-30", 250837., 329., 331.286, 5812., 
  17., 17.286, 62181.284, 81.558, 82.124, 1440.767, 4.214, 4.285, 0.63, "", 
  "", "", "", "", "", "", "", "", "", "", "", "", "", "", "", "", 147315., 
  130218., 17097., 2198., 3866., 3.65, 3.23, 0.42, 958., 61.11, 4.033963*^6, 
  123.655, 37.6, 10.864, 6.955, 5189.972, 0.2, 408.502, 5.72, 5.9, 44.6, 
  86.979, 5.8, 71.9, 0.75}, {"MDA", "Europe", "Moldova", "2021-05-01", 
  251160., 323., 323.143, 5826., 14., 16.714, 62261.354, 80.07, 80.106, 
  1444.237, 3.471, 4.143, 0.63, "", "", "", "", "", "", "", "", "", "", "", 
  "", "", "", "", "", "", "", "", "", "", 3764., "", "", "", 933., 61.11, 
  4.033963*^6, 123.655, 37.6, 10.864, 6.955, 5189.972, 0.2, 408.502, 5.72, 
  5.9, 44.6, 86.979, 5.8, 71.9, 0.75}, {"MDA", "Europe", "Moldova", 
  "2021-05-02", 251335., 175., 313.714, 5838., 12., 15.429, 62304.736, 
  43.382, 77.768, 1447.212, 2.975, 3.825, 0.62, "", "", "", "", "", "", "", 
  "", "", "", "", "", "", "", "", "", "", "", "", "", "", 3662., "", "", "", 
  908., 61.11, 4.033963*^6, 123.655, 37.6, 10.864, 6.955, 5189.972, 0.2, 
  408.502, 5.72, 5.9, 44.6, 86.979, 5.8, 71.9, 0.75}, 
 {"MDA", "Europe", "Moldova", "2021-05-03", 251378., 43., 284.714, 5850., 
  12., 15., 62315.396, 10.659, 70.579, 1450.187, 2.975, 3.718, 0.61, "", "", 
  "", "", "", "", "", "", "", "", "", "", "", "", "", "", "", "", "", "", "", 
  3560., "", "", "", 883., 61.11, 4.033963*^6, 123.655, 37.6, 10.864, 6.955, 
  5189.972, 0.2, 408.502, 5.72, 5.9, 44.6, 86.979, 5.8, 71.9, 0.75}, 
 {"MDA", "Europe", "Moldova", "2021-05-04", 251504., 126., 255.714, 5869., 
  19., 15.286, 62346.63, 31.235, 63.39, 1454.897, 4.71, 3.789, 0.62, "", "", 
  "", "", "", "", "", "", "", "", "", "", "", "", "", "", "", 150384., 
  132065., 18319., "", 2541., 3.73, 3.27, 0.45, 630., 61.11, 4.033963*^6, 
  123.655, 37.6, 10.864, 6.955, 5189.972, 0.2, 408.502, 5.72, 5.9, 44.6, 
  86.979, 5.8, 71.9, 0.75}, {"MDA", "Europe", "Moldova", "2021-05-05", 
  251820., 316., 240.286, 5892., 23., 16., 62424.965, 78.335, 59.566, 
  1460.598, 5.702, 3.966, 0.65, "", "", "", "", "", "", "", "", "", "", "", 
  "", "", "", "", "", "", 160476., 140174., 20302., 10092., 2996., 3.98, 
  3.47, 0.5, 743., 61.11, 4.033963*^6, 123.655, 37.6, 10.864, 6.955, 
  5189.972, 0.2, 408.502, 5.72, 5.9, 44.6, 86.979, 5.8, 71.9, 0.75}, 
 {"MDA", "Europe", "Moldova", "2021-05-06", 252153., 333., 235., 5912., 20., 
  16.714, 62507.514, 82.549, 58.255, 1465.556, 4.958, 4.143, 0.68, "", "", 
  "", "", "", "", "", "", "", "", "", "", "", "", "", "", "", 171820., 
  150173., 21647., 11344., 3815., 4.26, 3.72, 0.54, 946., 61.11, 4.033963*^6, 
  123.655, 37.6, 10.864, 6.955, 5189.972, 0.2, 408.502, 5.72, 5.9, 44.6, 
  86.979, 5.8, 71.9, 0.75}, {"MDA", "Europe", "Moldova", "2021-05-07", 
  252413., 260., 225.143, 5929., 17., 16.714, 62571.967, 64.453, 55.812, 
  1469.771, 4.214, 4.143, 0.68, "", "", "", "", "", "", "", "", "", "", "", 
  "", "", "", "", "", "", 182717., 159420., 23297., 10897., 5057., 4.53, 
  3.95, 0.58, 1254., 61.11, 4.033963*^6, 123.655, 37.6, 10.864, 6.955, 
  5189.972, 0.2, 408.502, 5.72, 5.9, 44.6, 86.979, 5.8, 71.9, 0.75}, 
 {"MDA", "Europe", "Moldova", "2021-05-08", 252604., 191., 206.286, 5943., 
  14., 16.714, 62619.315, 47.348, 51.137, 1473.241, 3.471, 4.143, 0.67, "", 
  "", "", "", "", "", "", "", "", "", "", "", "", "", "", "", "", 184660., 
  161266., 23394., 1943., 5225., 4.58, 4., 0.58, 1295., 61.11, 4.033963*^6, 
  123.655, 37.6, 10.864, 6.955, 5189.972, 0.2, 408.502, 5.72, 5.9, 44.6, 
  86.979, 5.8, 71.9, 0.75}, {"MDA", "Europe", "Moldova", "2021-05-09", 
  252749., 145., 202., 5952., 9., 16.286, 62655.26, 35.945, 50.075, 1475.472, 
  2.231, 4.037, 0.67, "", "", "", "", "", "", "", "", "", "", "", "", "", "", 
  "", "", "", "", "", "", "", 5161., "", "", "", 1279., 61.11, 4.033963*^6, 
  123.655, 37.6, 10.864, 6.955, 5189.972, 0.2, 408.502, 5.72, 5.9, 44.6, 
  86.979, 5.8, 71.9, 0.75}, {"MDA", "Europe", "Moldova", "2021-05-10", 
  252798., 49., 202.857, 5958., 6., 15.429, 62667.407, 12.147, 50.287, 
  1476.96, 1.487, 3.825, 0.67, "", "", "", "", "", "", "", "", "", "", "", 
  "", "", "", "", "", "", 185292., 161849., 23443., "", 5096., 4.59, 4.01, 
  0.58, 1263., 61.11, 4.033963*^6, 123.655, 37.6, 10.864, 6.955, 5189.972, 
  0.2, 408.502, 5.72, 5.9, 44.6, 86.979, 5.8, 71.9, 0.75}, 
 {"MDA", "Europe", "Moldova", "2021-05-11", 252949., 151., 206.429, 5970., 
  12., 14.429, 62704.839, 37.432, 51.173, 1479.934, 2.975, 3.577, 0.68, "", 
  "", "", "", "", "", "", "", "", "", "", "", "", "", "", "", "", 192845., 
  167476., 25369., 7553., 6066., 4.78, 4.15, 0.63, 1504., 61.11, 4.033963*^6, 
  123.655, 37.6, 10.864, 6.955, 5189.972, 0.2, 408.502, 5.72, 5.9, 44.6, 
  86.979, 5.8, 71.9, 0.75}, {"MDA", "Europe", "Moldova", "2021-05-12", 
  253173., 224., 193.286, 5981., 11., 12.714, 62760.367, 55.529, 47.915, 
  1482.661, 2.727, 3.152, 0.7, "", "", "", "", "", "", "", "", "", "", "", 
  "", "", "", "", "", "", 202883., 175754., 27129., 10038., 6058., 5.03, 
  4.36, 0.67, 1502., 61.11, 4.033963*^6, 123.655, 37.6, 10.864, 6.955, 
  5189.972, 0.2, 408.502, 5.72, 5.9, 44.6, 86.979, 5.8, 71.9, 0.75}, 
 {"MDA", "Europe", "Moldova", "2021-05-13", 253386., 213., 176.143, 5995., 
  14., 11.857, 62813.169, 52.802, 43.665, 1486.132, 3.471, 2.939, 0.71, "", 
  "", "", "", "", "", "", "", "", "", "", "", "", "", "", "", "", 216740., 
  187446., 29294., 13857., 6417., 5.37, 4.65, 0.73, 1591., 61.11, 
  4.033963*^6, 123.655, 37.6, 10.864, 6.955, 5189.972, 0.2, 408.502, 5.72, 
  5.9, 44.6, 86.979, 5.8, 71.9, 0.75}, {"MDA", "Europe", "Moldova", 
  "2021-05-14", 253567., 181., 164.857, 6006., 11., 11., 62858.038, 44.869, 
  40.867, 1488.858, 2.727, 2.727, 0.72, "", "", "", "", "", "", "", "", "", 
  "", "", "", "", "", "", "", "", 228971., 197548., 31423., 12231., 6608., 
  5.68, 4.9, 0.78, 1638., 61.11, 4.033963*^6, 123.655, 37.6, 10.864, 6.955, 
  5189.972, 0.2, 408.502, 5.72, 5.9, 44.6, 86.979, 5.8, 71.9, 0.75}, 
 {"MDA", "Europe", "Moldova", "2021-05-15", 253736., 169., 161.714, 6016., 
  10., 10.429, 62899.932, 41.894, 40.088, 1491.337, 2.479, 2.585, 0.73, "", 
  "", "", "", "", "", "", "", "", "", "", "", "", "", "", "", "", 233603., 
  201838., 31765., 4632., 6992., 5.79, 5., 0.79, 1733., 61.11, 4.033963*^6, 
  123.655, 37.6, 10.864, 6.955, 5189.972, 0.2, 408.502, 5.72, 5.9, 44.6, 
  86.979, 5.8, 71.9, 0.75}, {"MDA", "Europe", "Moldova", "2021-05-16", 
  253845., 109., 156.571, 6027., 11., 10.714, 62926.953, 27.021, 38.813, 
  1494.064, 2.727, 2.656, 0.72, "", "", "", "", "", "", "", "", "", "", "", 
  "", "", "", "", "", "", "", "", "", "", 7614., "", "", "", 1887., 61.11, 
  4.033963*^6, 123.655, 37.6, 10.864, 6.955, 5189.972, 0.2, 408.502, 5.72, 
  5.9, 44.6, 86.979, 5.8, 71.9, 0.75}, {"MDA", "Europe", "Moldova", 
  "2021-05-17", 253954., 109., 165.143, 6034., 7., 10.857, 62953.974, 27.021, 
  40.938, 1495.8, 1.735, 2.691, 0.72, "", "", "", "", "", "", "", "", "", 
  1.057234*^6, 262.083, "", "", "", "", "", "tests performed", 242946., 
  209881., 33065., "", 8236., 6.02, 5.2, 0.82, 2042., 61.11, 4.033963*^6, 
  123.655, 37.6, 10.864, 6.955, 5189.972, 0.2, 408.502, 5.72, 5.9, 44.6, 
  86.979, 5.8, 71.9, 0.75}, {"MDA", "Europe", "Moldova", "2021-05-18", 
  254075., 121., 160.857, 6043., 9., 10.429, 62983.969, 29.995, 39.876, 
  1498.031, 2.231, 2.585, 0.7, "", "", "", "", "", "", "", "", "", "", "", 
  "", "", "", "", "", "tests performed", 253310., 219004., 34306., 10364., 
  8638., 6.28, 5.43, 0.85, 2141., 61.11, 4.033963*^6, 123.655, 37.6, 10.864, 
  6.955, 5189.972, 0.2, 408.502, 5.72, 5.9, 44.6, 86.979, 5.8, 71.9, 0.75}, 
 {"MDA", "Europe", "Moldova", "2021-05-19", 254213., 138., 148.571, 6053., 
  10., 10.286, 63018.178, 34.21, 36.83, 1500.51, 2.479, 2.55, 0.68, "", "", 
  "", "", "", "", "", "", "", "", "", "", "", "", "", "", "tests performed", 
  264380., 228911., 35469., 11070., 8785., 6.55, 5.67, 0.88, 2178., 61.11, 
  4.033963*^6, 123.655, 37.6, 10.864, 6.955, 5189.972, 0.2, 408.502, 5.72, 
  5.9, 44.6, 86.979, 5.8, 71.9, 0.75}, {"MDA", "Europe", "Moldova", 
  "2021-05-20", 254379., 166., 141.857, 6061., 8., 9.429, 63059.329, 41.151, 
  35.166, 1502.493, 1.983, 2.337, 0.68, "", "", "", "", "", "", "", "", "", 
  1.070467*^6, 265.364, "", "", "", "", "", "tests performed", 275627., 
  239094., 36533., 11247., 8412., 6.83, 5.93, 0.91, 2085., 61.11, 
  4.033963*^6, 123.655, 37.6, 10.864, 6.955, 5189.972, 0.2, 408.502, 5.72, 
  5.9, 44.6, 86.979, 5.8, 71.9, 0.75}, {"MDA", "Europe", "Moldova", 
  "2021-05-21", 254499., 120., 133.143, 6067., 6., 8.714, 63089.076, 29.747, 
  33.005, 1503.98, 1.487, 2.16, 0.66, "", "", "", "", "", "", "", "", 6005., 
  1.076472*^6, 266.852, 1.489, "", "", "", "", "tests performed", 288097., 
  250034., 38063., 12470., 8447., 7.14, 6.2, 0.94, 2094., 61.11, 4.033963*^6, 
  123.655, 37.6, 10.864, 6.955, 5189.972, 0.2, 408.502, 5.72, 5.9, 44.6, 
  86.979, 5.8, 71.9, 0.75}, {"MDA", "Europe", "Moldova", "2021-05-22", 
  254601., 102., 123.571, 6072., 5., 8., 63114.362, 25.285, 30.633, 1505.22, 
  1.239, 1.983, 0.66, "", "", "", "", "", "", "", "", "", "", "", "", "", "", 
  "", "", "tests performed", 294794., 256175., 38619., 6697., 8742., 7.31, 
  6.35, 0.96, 2167., 61.11, 4.033963*^6, 123.655, 37.6, 10.864, 6.955, 
  5189.972, 0.2, 408.502, 5.72, 5.9, 44.6, 86.979, 5.8, 71.9, 0.75}, 
 {"MDA", "Europe", "Moldova", "2021-05-23", 254676., 75., 118.714, 6075., 3., 
  6.857, 63132.954, 18.592, 29.429, 1505.963, 0.744, 1.7, 0.65, "", "", "", 
  "", "", "", "", "", "", 1.080665*^6, 267.892, "", "", "", "", "", 
  "tests performed", 298553., 259809., 38744., 3759., 8611., 7.4, 6.44, 0.96, 
  2135., 61.11, 4.033963*^6, 123.655, 37.6, 10.864, 6.955, 5189.972, 0.2, 
  408.502, 5.72, 5.9, 44.6, 86.979, 5.8, 71.9, 0.75}, 
 {"MDA", "Europe", "Moldova", "2021-05-24", 254741., 65., 112.429, 6080., 5., 
  6.571, 63149.067, 16.113, 27.871, 1507.203, 1.239, 1.629, 0.63, "", "", "", 
  "", "", "", "", "", 4687., 1.085352*^6, 269.054, 1.162, 4017., 0.996, 
  0.028, 35.7, "tests performed", 306610., 266238., 40372., 8057., 9095., 
  7.6, 6.6, 1., 2255., 61.11, 4.033963*^6, 123.655, 37.6, 10.864, 6.955, 
  5189.972, 0.2, 408.502, 5.72, 5.9, 44.6, 86.979, 5.8, 71.9, 0.75}, 
 {"MDA", "Europe", "Moldova", "2021-05-25", 254814., 73., 105.571, 6084., 4., 
  5.857, 63167.163, 18.096, 26.171, 1508.194, 0.992, 1.452, 0.61, "", "", "", 
  "", "", "", "", "", "", "", "", "", 4014., 0.995, 0.026, 38., 
  "tests performed", 351843., 301175., 50668., 45233., 14076., 8.72, 7.47, 
  1.26, 3489., 61.11, 4.033963*^6, 123.655, 37.6, 10.864, 6.955, 5189.972, 
  0.2, 408.502, 5.72, 5.9, 44.6, 86.979, 5.8, 71.9, 0.75}, 
 {"MDA", "Europe", "Moldova", "2021-05-26", 254908., 94., 99.286, 6088., 4., 
  5., 63190.466, 23.302, 24.612, 1509.186, 0.992, 1.239, 0.59, "", "", "", 
  "", "", "", "", "", "", 1.094129*^6, 271.229, "", 4010., 0.994, 0.025, 
  40.4, "tests performed", "", "", "", "", 14289., "", "", "", 3542., 61.11, 
  4.033963*^6, 123.655, 37.6, 10.864, 6.955, 5189.972, 0.2, 408.502, 5.72, 
  5.9, 44.6, 86.979, 5.8, 71.9, 0.75}, {"MDA", "Europe", "Moldova", 
  "2021-05-27", 254985., 77., 86.571, 6093., 5., 4.571, 63209.553, 19.088, 
  21.461, 1510.425, 1.239, 1.133, 0.56, "", "", "", "", "", "", "", "", 
  4575., 1.098704*^6, 272.363, 1.134, 4034., 1., 0.021, 46.6, 
  "tests performed", 376969., 316382., 60587., "", 14477., 9.34, 7.84, 1.5, 
  3589., 56.94, 4.033963*^6, 123.655, 37.6, 10.864, 6.955, 5189.972, 0.2, 
  408.502, 5.72, 5.9, 44.6, 86.979, 5.8, 71.9, 0.75}, 
 {"MDA", "Europe", "Moldova", "2021-05-28", 255060., 75., 80.143, 6097., 4., 
  4.286, 63228.146, 18.592, 19.867, 1511.417, 0.992, 1.062, 0.56, "", "", "", 
  "", "", "", "", "", 6438., 1.105142*^6, 273.959, 1.596, 4096., 1.015, 0.02, 
  51.1, "tests performed", 398609., 328268., 70341., 21640., 15787., 9.88, 
  8.14, 1.74, 3914., 56.94, 4.033963*^6, 123.655, 37.6, 10.864, 6.955, 
  5189.972, 0.2, 408.502, 5.72, 5.9, 44.6, 86.979, 5.8, 71.9, 0.75}, 
 {"MDA", "Europe", "Moldova", "2021-05-29", 255105., 45., 72., 6100., 3., 4., 
  63239.301, 11.155, 17.848, 1512.161, 0.744, 0.992, 0.57, "", "", "", "", 
  "", "", "", "", "", "", "", "", 4163., 1.032, 0.017, 57.8, 
  "tests performed", 406758., 333875., 72883., 8149., 15995., 10.08, 8.28, 
  1.81, 3965., 56.94, 4.033963*^6, 123.655, 37.6, 10.864, 6.955, 5189.972, 
  0.2, 408.502, 5.72, 5.9, 44.6, 86.979, 5.8, 71.9, 0.75}, 
 {"MDA", "Europe", "Moldova", "2021-05-30", 255145., 40., 67., 6104., 4., 
  4.143, 63249.217, 9.916, 16.609, 1513.152, 0.992, 1.027, 0.58, "", "", "", 
  "", "", "", "", "", "", 1.110272*^6, 275.231, "", 4230., 1.049, 0.016, 
  63.1, "tests performed", "", "", "", "", 16176., "", "", "", 4010., 56.94, 
  4.033963*^6, 123.655, 37.6, 10.864, 6.955, 5189.972, 0.2, 408.502, 5.72, 
  5.9, 44.6, 86.979, 5.8, 71.9, 0.75}, {"MDA", "Europe", "Moldova", 
  "2021-05-31", 255186., 41., 63.571, 6107., 3., 3.857, 63259.38, 10.164, 
  15.759, 1513.896, 0.744, 0.956, 0.59, "", "", "", "", "", "", "", "", 
  2593., 1.112865*^6, 275.874, 0.643, 3930., 0.974, 0.016, 61.8, 
  "tests performed", 416814., 340151., 76663., "", 15743., 10.33, 8.43, 1.9, 
  3903., 56.94, 4.033963*^6, 123.655, 37.6, 10.864, 6.955, 5189.972, 0.2, 
  408.502, 5.72, 5.9, 44.6, 86.979, 5.8, 71.9, 0.75}, 
 {"MDA", "Europe", "Moldova", "2021-06-01", 255241., 55., 61., 6114., 7., 
  4.286, 63273.015, 13.634, 15.122, 1515.631, 1.735, 1.062, 0.58, "", "", "", 
  "", "", "", "", "", 2644., 1.115509*^6, 276.529, 0.655, 3681., 0.913, 
  0.017, 60.3, "tests performed", 426086., 344826., 81260., 9272., 10606., 
  10.56, 8.55, 2.01, 2629., "", 4.033963*^6, 123.655, 37.6, 10.864, 6.955, 
  5189.972, 0.2, 408.502, 5.72, 5.9, 44.6, 86.979, 5.8, 71.9, 0.75}, 
 {"MDA", "Europe", "Moldova", "2021-06-02", 255285., 44., 53.857, 6120., 6., 
  4.571, 63283.922, 10.907, 13.351, 1517.119, 1.487, 1.133, 0.57, "", "", "", 
  "", "", "", "", "", 5440., 1.120949*^6, 277.878, 1.349, 3831., 0.95, 0.014, 
  71.1, "tests performed", 439049., 349748., 89301., 12963., 10663., 10.88, 
  8.67, 2.21, 2643., "", 4.033963*^6, 123.655, 37.6, 10.864, 6.955, 5189.972, 
  0.2, 408.502, 5.72, 5.9, 44.6, 86.979, 5.8, 71.9, 0.75}, 
 {"MDA", "Europe", "Moldova", "2021-06-03", 255354., 69., 52.714, 6125., 5., 
  4.571, 63301.027, 17.105, 13.068, 1518.358, 1.239, 1.133, 0.57, "", "", "", 
  "", "", "", "", "", "", "", "", "", 3901., 0.967, 0.014, 74., 
  "tests performed", 465028., 360070., 104958., 25979., 12580., 11.53, 8.93, 
  2.6, 3119., "", 4.033963*^6, 123.655, 37.6, 10.864, 6.955, 5189.972, 0.2, 
  408.502, 5.72, 5.9, 44.6, 86.979, 5.8, 71.9, 0.75}, 
 {"MDA", "Europe", "Moldova", "2021-06-04", 255402., 48., 48.857, 6129., 4., 
  4.571, 63312.926, 11.899, 12.111, 1519.35, 0.992, 1.133, 0.56, "", "", "", 
  "", "", "", "", "", "", 1.131074*^6, 280.388, "", 3705., 0.918, 0.013, 
  75.8, "tests performed", "", "", "", "", 9820., "", "", "", 2434., "", 
  4.033963*^6, 123.655, 37.6, 10.864, 6.955, 5189.972, 0.2, 408.502, 5.72, 
  5.9, 44.6, 86.979, 5.8, 71.9, 0.75}, {"MDA", "Europe", "Moldova", 
  "2021-06-05", 255432., 30., 46.714, 6132., 3., 4.571, 63320.363, 7.437, 
  11.58, 1520.093, 0.744, 1.133, 0.55, "", "", "", "", "", "", "", "", "", 
  "", "", "", 3950., 0.979, 0.012, 84.6, "tests performed", 469665., 362421., 
  107244., "", 8987., 11.64, 8.98, 2.66, 2228., "", 4.033963*^6, 123.655, 
  37.6, 10.864, 6.955, 5189.972, 0.2, 408.502, 5.72, 5.9, 44.6, 86.979, 5.8, 
  71.9, 0.75}, {"MDA", "Europe", "Moldova", "2021-06-06", 255453., 21., 44., 
  6134., 2., 4.286, 63325.568, 5.206, 10.907, 1520.589, 0.496, 1.062, 0.55, 
  "", "", "", "", "", "", "", "", "", "", "", "", 4195., 1.04, 0.01, 95.3, 
  "tests performed", 470718., 363188., 107530., 1053., 8419., 11.67, 9., 
  2.67, 2087., "", 4.033963*^6, 123.655, 37.6, 10.864, 6.955, 5189.972, 0.2, 
  408.502, 5.72, 5.9, 44.6, 86.979, 5.8, 71.9, 0.75}, 
 {"MDA", "Europe", "Moldova", "2021-06-07", 255501., 48., 45., 6137., 3., 
  4.286, 63337.467, 11.899, 11.155, 1521.333, 0.744, 1.062, "", "", "", "", 
  "", "", "", "", "", "", "", "", "", 4436., 1.1, 0.01, 98.6, 
  "tests performed", 480131., 366599., 113532., 9413., 9045., 11.9, 9.09, 
  2.81, 2242., "", 4.033963*^6, 123.655, 37.6, 10.864, 6.955, 5189.972, 0.2, 
  408.502, 5.72, 5.9, 44.6, 86.979, 5.8, 71.9, 0.75}, 
 {"MCO", "Europe", "Monaco", "2020-02-29", 1., 1., "", "", "", "", 25.482, 
  25.482, "", "", "", "", "", "", "", "", "", "", "", "", "", "", "", "", "", 
  "", "", "", "", "", "", "", "", "", "", "", "", "", "", 18.52, 39244., 
  19347.5, "", "", "", "", "", "", 5.46, "", "", "", 13.8, 86.75, ""}, 
 {"MCO", "Europe", "Monaco", "2020-03-01", 1., 0., "", "", "", "", 25.482, 
  0., "", "", "", "", "", "", "", "", "", "", "", "", "", "", "", "", "", "", 
  "", "", "", "", "", "", "", "", "", "", "", "", "", 18.52, 39244., 19347.5, 
  "", "", "", "", "", "", 5.46, "", "", "", 13.8, 86.75, ""}, 
 {"MCO", "Europe", "Monaco", "2020-03-02", 1., 0., "", "", "", "", 25.482, 
  0., "", "", "", "", "", "", "", "", "", "", "", "", "", "", "", "", "", "", 
  "", "", "", "", "", "", "", "", "", "", "", "", "", 18.52, 39244., 19347.5, 
  "", "", "", "", "", "", 5.46, "", "", "", 13.8, 86.75, ""}, 
 {"MCO", "Europe", "Monaco", "2020-03-03", 1., 0., "", "", "", "", 25.482, 
  0., "", "", "", "", "", "", "", "", "", "", "", "", "", "", "", "", "", "", 
  "", "", "", "", "", "", "", "", "", "", "", "", "", 22.22, 39244., 19347.5, 
  "", "", "", "", "", "", 5.46, "", "", "", 13.8, 86.75, ""}, 
 {"MCO", "Europe", "Monaco", "2020-03-04", 1., 0., "", "", "", "", 25.482, 
  0., "", "", "", "", "", "", "", "", "", "", "", "", "", "", "", "", "", "", 
  "", "", "", "", "", "", "", "", "", "", "", "", "", 22.22, 39244., 19347.5, 
  "", "", "", "", "", "", 5.46, "", "", "", 13.8, 86.75, ""}, 
 {"MCO", "Europe", "Monaco", "2020-03-05", 1., 0., 0.143, "", "", 0., 25.482, 
  0., 3.64, "", "", 0., "", "", "", "", "", "", "", "", "", "", "", "", "", 
  "", "", "", "", "", "", "", "", "", "", "", "", "", "", 27.78, 39244., 
  19347.5, "", "", "", "", "", "", 5.46, "", "", "", 13.8, 86.75, ""}, 
 {"MCO", "Europe", "Monaco", "2020-03-06", 1., 0., 0.143, "", "", 0., 25.482, 
  0., 3.64, "", "", 0., "", "", "", "", "", "", "", "", "", "", "", "", "", 
  "", "", "", "", "", "", "", "", "", "", "", "", "", "", 27.78, 39244., 
  19347.5, "", "", "", "", "", "", 5.46, "", "", "", 13.8, 86.75, ""}, 
 {"MCO", "Europe", "Monaco", "2020-03-07", 1., 0., 0., "", "", 0., 25.482, 
  0., 0., "", "", 0., "", "", "", "", "", "", "", "", "", "", "", "", "", "", 
  "", "", "", "", "", "", "", "", "", "", "", "", "", 27.78, 39244., 19347.5, 
  "", "", "", "", "", "", 5.46, "", "", "", 13.8, 86.75, ""}, 
 {"MCO", "Europe", "Monaco", "2020-03-08", 1., 0., 0., "", "", 0., 25.482, 
  0., 0., "", "", 0., "", "", "", "", "", "", "", "", "", "", "", "", "", "", 
  "", "", "", "", "", "", "", "", "", "", "", "", "", 27.78, 39244., 19347.5, 
  "", "", "", "", "", "", 5.46, "", "", "", 13.8, 86.75, ""}, 
 {"MCO", "Europe", "Monaco", "2020-03-09", 1., 0., 0., "", "", 0., 25.482, 
  0., 0., "", "", 0., "", "", "", "", "", "", "", "", "", "", "", "", "", "", 
  "", "", "", "", "", "", "", "", "", "", "", "", "", 27.78, 39244., 19347.5, 
  "", "", "", "", "", "", 5.46, "", "", "", 13.8, 86.75, ""}, 
 {"MCO", "Europe", "Monaco", "2020-03-10", 1., 0., 0., "", "", 0., 25.482, 
  0., 0., "", "", 0., "", "", "", "", "", "", "", "", "", "", "", "", "", "", 
  "", "", "", "", "", "", "", "", "", "", "", "", "", 27.78, 39244., 19347.5, 
  "", "", "", "", "", "", 5.46, "", "", "", 13.8, 86.75, ""}, 
 {"MCO", "Europe", "Monaco", "2020-03-11", 1., 0., 0., "", "", 0., 25.482, 
  0., 0., "", "", 0., "", "", "", "", "", "", "", "", "", "", "", "", "", "", 
  "", "", "", "", "", "", "", "", "", "", "", "", "", 61.11, 39244., 19347.5, 
  "", "", "", "", "", "", 5.46, "", "", "", 13.8, 86.75, ""}, 
 {"MCO", "Europe", "Monaco", "2020-03-12", 2., 1., 0.143, "", "", 0., 50.963, 
  25.482, 3.64, "", "", 0., "", "", "", "", "", "", "", "", "", "", "", "", 
  "", "", "", "", "", "", "", "", "", "", "", "", "", "", "", 61.11, 39244., 
  19347.5, "", "", "", "", "", "", 5.46, "", "", "", 13.8, 86.75, ""}, 
 {"MCO", "Europe", "Monaco", "2020-03-13", 2., 0., 0.143, "", "", 0., 50.963, 
  0., 3.64, "", "", 0., "", "", "", "", "", "", "", "", "", "", "", "", "", 
  "", "", "", "", "", "", "", "", "", "", "", "", "", "", 68.52, 39244., 
  19347.5, "", "", "", "", "", "", 5.46, "", "", "", 13.8, 86.75, ""}, 
 {"MCO", "Europe", "Monaco", "2020-03-14", 2., 0., 0.143, "", "", 0., 50.963, 
  0., 3.64, "", "", 0., "", "", "", "", "", "", "", "", "", "", "", "", "", 
  "", "", "", "", "", "", "", "", "", "", "", "", "", "", 68.52, 39244., 
  19347.5, "", "", "", "", "", "", 5.46, "", "", "", 13.8, 86.75, ""}, 
 {"MCO", "Europe", "Monaco", "2020-03-15", 2., 0., 0.143, "", "", 0., 50.963, 
  0., 3.64, "", "", 0., "", "", "", "", "", "", "", "", "", "", "", "", "", 
  "", "", "", "", "", "", "", "", "", "", "", "", "", "", 85.19, 39244., 
  19347.5, "", "", "", "", "", "", 5.46, "", "", "", 13.8, 86.75, ""}, 
 {"MCO", "Europe", "Monaco", "2020-03-16", 7., 5., 0.857, "", "", 0., 
  178.371, 127.408, 21.841, "", "", 0., "", "", "", "", "", "", "", "", "", 
  "", "", "", "", "", "", "", "", "", "", "", "", "", "", "", "", "", "", 
  85.19, 39244., 19347.5, "", "", "", "", "", "", 5.46, "", "", "", 13.8, 
  86.75, ""}, {"MCO", "Europe", "Monaco", "2020-03-17", 7., 0., 0.857, "", 
  "", 0., 178.371, 0., 21.841, "", "", 0., "", "", "", "", "", "", "", "", 
  "", "", "", "", "", "", "", "", "", "", "", "", "", "", "", "", "", "", "", 
  87.96, 39244., 19347.5, "", "", "", "", "", "", 5.46, "", "", "", 13.8, 
  86.75, ""}, {"MCO", "Europe", "Monaco", "2020-03-18", 7., 0., 0.857, "", 
  "", 0., 178.371, 0., 21.841, "", "", 0., "", "", "", "", "", "", "", "", 
  "", "", "", "", "", "", "", "", "", "", "", "", "", "", "", "", "", "", "", 
  87.96, 39244., 19347.5, "", "", "", "", "", "", 5.46, "", "", "", 13.8, 
  86.75, ""}, {"MCO", "Europe", "Monaco", "2020-03-19", 7., 0., 0.714, "", 
  "", 0., 178.371, 0., 18.201, "", "", 0., "", "", "", "", "", "", "", "", 
  "", "", "", "", "", "", "", "", "", "", "", "", "", "", "", "", "", "", "", 
  87.96, 39244., 19347.5, "", "", "", "", "", "", 5.46, "", "", "", 13.8, 
  86.75, ""}, {"MCO", "Europe", "Monaco", "2020-03-20", 11., 4., 1.286, "", 
  "", 0., 280.298, 101.926, 32.762, "", "", 0., "", "", "", "", "", "", "", 
  "", "", "", "", "", "", "", "", "", "", "", "", "", "", "", "", "", "", "", 
  "", 87.96, 39244., 19347.5, "", "", "", "", "", "", 5.46, "", "", "", 13.8, 
  86.75, ""}, {"MCO", "Europe", "Monaco", "2020-03-21", 11., 0., 1.286, "", 
  "", 0., 280.298, 0., 32.762, "", "", 0., "", "", "", "", "", "", "", "", 
  "", "", "", "", "", "", "", "", "", "", "", "", "", "", "", "", "", "", "", 
  87.96, 39244., 19347.5, "", "", "", "", "", "", 5.46, "", "", "", 13.8, 
  86.75, ""}, {"MCO", "Europe", "Monaco", "2020-03-22", 23., 12., 3., "", "", 
  0., 586.077, 305.779, 76.445, "", "", 0., "", "", "", "", "", "", "", "", 
  "", "", "", "", "", "", "", "", "", "", "", "", "", "", "", "", "", "", "", 
  87.96, 39244., 19347.5, "", "", "", "", "", "", 5.46, "", "", "", 13.8, 
  86.75, ""}, {"MCO", "Europe", "Monaco", "2020-03-23", 23., 0., 2.286, "", 
  "", 0., 586.077, 0., 58.244, "", "", 0., "", "", "", "", "", "", "", "", 
  "", "", "", "", "", "", "", "", "", "", "", "", "", "", "", "", "", "", "", 
  87.96, 39244., 19347.5, "", "", "", "", "", "", 5.46, "", "", "", 13.8, 
  86.75, ""}, {"MCO", "Europe", "Monaco", "2020-03-24", 23., 0., 2.286, "", 
  "", 0., 586.077, 0., 58.244, "", "", 0., "", "", "", "", "", "", "", "", 
  "", "", "", "", "", "", "", "", "", "", "", "", "", "", "", "", "", "", "", 
  87.96, 39244., 19347.5, "", "", "", "", "", "", 5.46, "", "", "", 13.8, 
  86.75, ""}, {"MCO", "Europe", "Monaco", "2020-03-25", 31., 8., 3.429, "", 
  "", 0., 789.93, 203.853, 87.365, "", "", 0., "", "", "", "", "", "", "", 
  "", "", "", "", "", "", "", "", "", "", "", "", "", "", "", "", "", "", "", 
  "", 87.96, 39244., 19347.5, "", "", "", "", "", "", 5.46, "", "", "", 13.8, 
  86.75, ""}, {"MCO", "Europe", "Monaco", "2020-03-26", 33., 2., 3.714, "", 
  "", 0., 840.893, 50.963, 94.646, "", "", 0., "", "", "", "", "", "", "", 
  "", "", "", "", "", "", "", "", "", "", "", "", "", "", "", "", "", "", "", 
  "", 87.96, 39244., 19347.5, "", "", "", "", "", "", 5.46, "", "", "", 13.8, 
  86.75, ""}, {"MCO", "Europe", "Monaco", "2020-03-27", 42., 9., 4.429, "", 
  "", 0., 1070.227, 229.334, 112.847, "", "", 0., "", "", "", "", "", "", "", 
  "", "", "", "", "", "", "", "", "", "", "", "", "", "", "", "", "", "", "", 
  "", 87.96, 39244., 19347.5, "", "", "", "", "", "", 5.46, "", "", "", 13.8, 
  86.75, ""}, {"MCO", "Europe", "Monaco", "2020-03-28", 42., 0., 4.429, "", 
  "", 0., 1070.227, 0., 112.847, "", "", 0., "", "", "", "", "", "", "", "", 
  "", "", "", "", "", "", "", "", "", "", "", "", "", "", "", "", "", "", "", 
  87.96, 39244., 19347.5, "", "", "", "", "", "", 5.46, "", "", "", 13.8, 
  86.75, ""}, {"MCO", "Europe", "Monaco", "2020-03-29", 46., 4., 3.286, 1., 
  1., 0.143, 1172.154, 101.926, 83.725, 25.482, 25.482, 3.64, "", "", "", "", 
  "", "", "", "", "", "", "", "", "", "", "", "", "", "", "", "", "", "", "", 
  "", "", "", "", 87.96, 39244., 19347.5, "", "", "", "", "", "", 5.46, "", 
  "", "", 13.8, 86.75, ""}, {"MCO", "Europe", "Monaco", "2020-03-30", 49., 
  3., 3.714, 1., 0., 0.143, 1248.599, 76.445, 94.646, 25.482, 0., 3.64, "", 
  "", "", "", "", "", "", "", "", "", "", "", "", "", "", "", "", "", "", "", 
  "", "", "", "", "", "", "", 87.96, 39244., 19347.5, "", "", "", "", "", "", 
  5.46, "", "", "", 13.8, 86.75, ""}, {"MCO", "Europe", "Monaco", 
  "2020-03-31", 52., 3., 4.143, 1., 0., 0.143, 1325.043, 76.445, 105.567, 
  25.482, 0., 3.64, "", "", "", "", "", "", "", "", "", "", "", "", "", "", 
  "", "", "", "", "", "", "", "", "", "", "", "", "", 87.96, 39244., 19347.5, 
  "", "", "", "", "", "", 5.46, "", "", "", 13.8, 86.75, ""}, 
 {"MCO", "Europe", "Monaco", "2020-04-01", 55., 3., 3.429, 1., 0., 0.143, 
  1401.488, 76.445, 87.365, 25.482, 0., 3.64, "", "", "", "", "", "", "", "", 
  "", "", "", "", "", "", "", "", "", "", "", "", "", "", "", "", "", "", "", 
  87.96, 39244., 19347.5, "", "", "", "", "", "", 5.46, "", "", "", 13.8, 
  86.75, ""}, {"MCO", "Europe", "Monaco", "2020-04-02", 60., 5., 3.857, 1., 
  0., 0.143, 1528.896, 127.408, 98.286, 25.482, 0., 3.64, "", "", "", "", "", 
  "", "", "", "", "", "", "", "", "", "", "", "", "", "", "", "", "", "", "", 
  "", "", "", 87.96, 39244., 19347.5, "", "", "", "", "", "", 5.46, "", "", 
  "", 13.8, 86.75, ""}, {"MCO", "Europe", "Monaco", "2020-04-03", 64., 4., 
  3.143, 1., 0., 0.143, 1630.823, 101.926, 80.085, 25.482, 0., 3.64, "", "", 
  "", "", "", "", "", "", "", "", "", "", "", "", "", "", "", "", "", "", "", 
  "", "", "", "", "", "", 87.96, 39244., 19347.5, "", "", "", "", "", "", 
  5.46, "", "", "", 13.8, 86.75, ""}, {"MCO", "Europe", "Monaco", 
  "2020-04-04", 66., 2., 3.429, 1., 0., 0.143, 1681.786, 50.963, 87.365, 
  25.482, 0., 3.64, "", "", "", "", "", "", "", "", "", "", "", "", "", "", 
  "", "", "", "", "", "", "", "", "", "", "", "", "", 87.96, 39244., 19347.5, 
  "", "", "", "", "", "", 5.46, "", "", "", 13.8, 86.75, ""}, 
 {"MCO", "Europe", "Monaco", "2020-04-05", 73., 7., 3.857, 1., 0., 0., 
  1860.157, 178.371, 98.286, 25.482, 0., 0., "", "", "", "", "", "", "", "", 
  "", "", "", "", "", "", "", "", "", "", "", "", "", "", "", "", "", "", "", 
  87.96, 39244., 19347.5, "", "", "", "", "", "", 5.46, "", "", "", 13.8, 
  86.75, ""}, {"MCO", "Europe", "Monaco", "2020-04-06", 77., 4., 4., 1., 0., 
  0., 1962.083, 101.926, 101.926, 25.482, 0., 0., "", "", "", "", "", "", "", 
  "", "", "", "", "", "", "", "", "", "", "", "", "", "", "", "", "", "", "", 
  "", 87.96, 39244., 19347.5, "", "", "", "", "", "", 5.46, "", "", "", 13.8, 
  86.75, ""}, {"MCO", "Europe", "Monaco", "2020-04-07", 79., 2., 3.857, 1., 
  0., 0., 2013.047, 50.963, 98.286, 25.482, 0., 0., "", "", "", "", "", "", 
  "", "", "", "", "", "", "", "", "", "", "", "", "", "", "", "", "", "", "", 
  "", "", 87.96, 39244., 19347.5, "", "", "", "", "", "", 5.46, "", "", "", 
  13.8, 86.75, ""}, {"MCO", "Europe", "Monaco", "2020-04-08", 81., 2., 3.714, 
  1., 0., 0., 2064.01, 50.963, 94.646, 25.482, 0., 0., "", "", "", "", "", 
  "", "", "", "", "", "", "", "", "", "", "", "", "", "", "", "", "", "", "", 
  "", "", "", 87.96, 39244., 19347.5, "", "", "", "", "", "", 5.46, "", "", 
  "", 13.8, 86.75, ""}, {"MCO", "Europe", "Monaco", "2020-04-09", 84., 3., 
  3.429, 1., 0., 0., 2140.455, 76.445, 87.365, 25.482, 0., 0., "", "", "", 
  "", "", "", "", "", "", "", "", "", "", "", "", "", "", "", "", "", "", "", 
  "", "", "", "", "", 87.96, 39244., 19347.5, "", "", "", "", "", "", 5.46, 
  "", "", "", 13.8, 86.75, ""}, {"MCO", "Europe", "Monaco", "2020-04-10", 
  90., 6., 3.714, 1., 0., 0., 2293.344, 152.89, 94.646, 25.482, 0., 0., "", 
  "", "", "", "", "", "", "", "", "", "", "", "", "", "", "", "", "", "", "", 
  "", "", "", "", "", "", "", 87.96, 39244., 19347.5, "", "", "", "", "", "", 
  5.46, "", "", "", 13.8, 86.75, ""}, {"MCO", "Europe", "Monaco", 
  "2020-04-11", 92., 2., 3.714, 1., 0., 0., 2344.307, 50.963, 94.646, 25.482, 
  0., 0., "", "", "", "", "", "", "", "", "", "", "", "", "", "", "", "", "", 
  "", "", "", "", "", "", "", "", "", "", 87.96, 39244., 19347.5, "", "", "", 
  "", "", "", 5.46, "", "", "", 13.8, 86.75, ""}, 
 {"MCO", "Europe", "Monaco", "2020-04-12", 93., 1., 2.857, 1., 0., 0., 
  2369.789, 25.482, 72.805, 25.482, 0., 0., "", "", "", "", "", "", "", "", 
  "", "", "", "", "", "", "", "", "", "", "", "", "", "", "", "", "", "", "", 
  87.96, 39244., 19347.5, "", "", "", "", "", "", 5.46, "", "", "", 13.8, 
  86.75, ""}, {"MCO", "Europe", "Monaco", "2020-04-13", 93., 0., 2.286, 1., 
  0., 0., 2369.789, 0., 58.244, 25.482, 0., 0., "", "", "", "", "", "", "", 
  "", "", "", "", "", "", "", "", "", "", "", "", "", "", "", "", "", "", "", 
  "", 87.96, 39244., 19347.5, "", "", "", "", "", "", 5.46, "", "", "", 13.8, 
  86.75, ""}, {"MCO", "Europe", "Monaco", "2020-04-14", 93., 0., 2., 1., 0., 
  0., 2369.789, 0., 50.963, 25.482, 0., 0., "", "", "", "", "", "", "", "", 
  "", "", "", "", "", "", "", "", "", "", "", "", "", "", "", "", "", "", "", 
  87.96, 39244., 19347.5, "", "", "", "", "", "", 5.46, "", "", "", 13.8, 
  86.75, ""}, {"MCO", "Europe", "Monaco", "2020-04-15", 93., 0., 1.714, 3., 
  2., 0.286, 2369.789, 0., 43.683, 76.445, 50.963, 7.28, "", "", "", "", "", 
  "", "", "", "", "", "", "", "", "", "", "", "", "", "", "", "", "", "", "", 
  "", "", "", 87.96, 39244., 19347.5, "", "", "", "", "", "", 5.46, "", "", 
  "", 13.8, 86.75, ""}, {"MCO", "Europe", "Monaco", "2020-04-16", 93., 0., 
  1.286, 3., 0., 0.286, 2369.789, 0., 32.762, 76.445, 0., 7.28, "", "", "", 
  "", "", "", "", "", "", "", "", "", "", "", "", "", "", "", "", "", "", "", 
  "", "", "", "", "", 87.96, 39244., 19347.5, "", "", "", "", "", "", 5.46, 
  "", "", "", 13.8, 86.75, ""}, {"MCO", "Europe", "Monaco", "2020-04-17", 
  94., 1., 0.571, 3., 0., 0.286, 2395.271, 25.482, 14.561, 76.445, 0., 7.28, 
  "", "", "", "", "", "", "", "", "", "", "", "", "", "", "", "", "", "", "", 
  "", "", "", "", "", "", "", "", 87.96, 39244., 19347.5, "", "", "", "", "", 
  "", 5.46, "", "", "", 13.8, 86.75, ""}, {"MCO", "Europe", "Monaco", 
  "2020-04-18", 94., 0., 0.286, 3., 0., 0.286, 2395.271, 0., 7.28, 76.445, 
  0., 7.28, "", "", "", "", "", "", "", "", "", "", "", "", "", "", "", "", 
  "", "", "", "", "", "", "", "", "", "", "", 87.96, 39244., 19347.5, "", "", 
  "", "", "", "", 5.46, "", "", "", 13.8, 86.75, ""}, 
 {"MCO", "Europe", "Monaco", "2020-04-19", 94., 0., 0.143, 3., 0., 0.286, 
  2395.271, 0., 3.64, 76.445, 0., 7.28, "", "", "", "", "", "", "", "", "", 
  "", "", "", "", "", "", "", "", "", "", "", "", "", "", "", "", "", "", 
  87.96, 39244., 19347.5, "", "", "", "", "", "", 5.46, "", "", "", 13.8, 
  86.75, ""}, {"MCO", "Europe", "Monaco", "2020-04-20", 94., 0., 0.143, 3., 
  0., 0.286, 2395.271, 0., 3.64, 76.445, 0., 7.28, "", "", "", "", "", "", 
  "", "", "", "", "", "", "", "", "", "", "", "", "", "", "", "", "", "", "", 
  "", "", 87.96, 39244., 19347.5, "", "", "", "", "", "", 5.46, "", "", "", 
  13.8, 86.75, ""}, {"MCO", "Europe", "Monaco", "2020-04-21", 94., 0., 0.143, 
  3., 0., 0.286, 2395.271, 0., 3.64, 76.445, 0., 7.28, "", "", "", "", "", 
  "", "", "", "", "", "", "", "", "", "", "", "", "", "", "", "", "", "", "", 
  "", "", "", 87.96, 39244., 19347.5, "", "", "", "", "", "", 5.46, "", "", 
  "", 13.8, 86.75, ""}, {"MCO", "Europe", "Monaco", "2020-04-22", 94., 0., 
  0.143, 3., 0., 0., 2395.271, 0., 3.64, 76.445, 0., 0., "", "", "", "", "", 
  "", "", "", "", "", "", "", "", "", "", "", "", "", "", "", "", "", "", "", 
  "", "", "", 87.96, 39244., 19347.5, "", "", "", "", "", "", 5.46, "", "", 
  "", 13.8, 86.75, ""}, {"MCO", "Europe", "Monaco", "2020-04-23", 94., 0., 
  0.143, 4., 1., 0.143, 2395.271, 0., 3.64, 101.926, 25.482, 3.64, "", "", 
  "", "", "", "", "", "", "", "", "", "", "", "", "", "", "", "", "", "", "", 
  "", "", "", "", "", "", 87.96, 39244., 19347.5, "", "", "", "", "", "", 
  5.46, "", "", "", 13.8, 86.75, ""}, {"MCO", "Europe", "Monaco", 
  "2020-04-24", 94., 0., 0., 4., 0., 0.143, 2395.271, 0., 0., 101.926, 0., 
  3.64, "", "", "", "", "", "", "", "", "", "", "", "", "", "", "", "", "", 
  "", "", "", "", "", "", "", "", "", "", 87.96, 39244., 19347.5, "", "", "", 
  "", "", "", 5.46, "", "", "", 13.8, 86.75, ""}, 
 {"MCO", "Europe", "Monaco", "2020-04-25", 94., 0., 0., 4., 0., 0.143, 
  2395.271, 0., 0., 101.926, 0., 3.64, "", "", "", "", "", "", "", "", "", 
  "", "", "", "", "", "", "", "", "", "", "", "", "", "", "", "", "", "", 
  87.96, 39244., 19347.5, "", "", "", "", "", "", 5.46, "", "", "", 13.8, 
  86.75, ""}, {"MCO", "Europe", "Monaco", "2020-04-26", 94., 0., 0., 4., 0., 
  0.143, 2395.271, 0., 0., 101.926, 0., 3.64, "", "", "", "", "", "", "", "", 
  "", "", "", "", "", "", "", "", "", "", "", "", "", "", "", "", "", "", "", 
  87.96, 39244., 19347.5, "", "", "", "", "", "", 5.46, "", "", "", 13.8, 
  86.75, ""}, {"MCO", "Europe", "Monaco", "2020-04-27", 95., 1., 0.143, 4., 
  0., 0.143, 2420.752, 25.482, 3.64, 101.926, 0., 3.64, "", "", "", "", "", 
  "", "", "", "", "", "", "", "", "", "", "", "", "", "", "", "", "", "", "", 
  "", "", "", 87.96, 39244., 19347.5, "", "", "", "", "", "", 5.46, "", "", 
  "", 13.8, 86.75, ""}, {"MCO", "Europe", "Monaco", "2020-04-28", 95., 0., 
  0.143, 4., 0., 0.143, 2420.752, 0., 3.64, 101.926, 0., 3.64, "", "", "", 
  "", "", "", "", "", "", "", "", "", "", "", "", "", "", "", "", "", "", "", 
  "", "", "", "", "", 87.96, 39244., 19347.5, "", "", "", "", "", "", 5.46, 
  "", "", "", 13.8, 86.75, ""}, {"MCO", "Europe", "Monaco", "2020-04-29", 
  95., 0., 0.143, 4., 0., 0.143, 2420.752, 0., 3.64, 101.926, 0., 3.64, "", 
  "", "", "", "", "", "", "", "", "", "", "", "", "", "", "", "", "", "", "", 
  "", "", "", "", "", "", "", 87.96, 39244., 19347.5, "", "", "", "", "", "", 
  5.46, "", "", "", 13.8, 86.75, ""}, {"MCO", "Europe", "Monaco", 
  "2020-04-30", 95., 0., 0.143, 4., 0., 0., 2420.752, 0., 3.64, 101.926, 0., 
  0., "", "", "", "", "", "", "", "", "", "", "", "", "", "", "", "", "", "", 
  "", "", "", "", "", "", "", "", "", 87.96, 39244., 19347.5, "", "", "", "", 
  "", "", 5.46, "", "", "", 13.8, 86.75, ""}, {"MCO", "Europe", "Monaco", 
  "2020-05-01", 95., 0., 0.143, 4., 0., 0., 2420.752, 0., 3.64, 101.926, 0., 
  0., "", "", "", "", "", "", "", "", "", "", "", "", "", "", "", "", "", "", 
  "", "", "", "", "", "", "", "", "", 87.96, 39244., 19347.5, "", "", "", "", 
  "", "", 5.46, "", "", "", 13.8, 86.75, ""}, {"MCO", "Europe", "Monaco", 
  "2020-05-02", 95., 0., 0.143, 4., 0., 0., 2420.752, 0., 3.64, 101.926, 0., 
  0., "", "", "", "", "", "", "", "", "", "", "", "", "", "", "", "", "", "", 
  "", "", "", "", "", "", "", "", "", 87.96, 39244., 19347.5, "", "", "", "", 
  "", "", 5.46, "", "", "", 13.8, 86.75, ""}, {"MCO", "Europe", "Monaco", 
  "2020-05-03", 95., 0., 0.143, 4., 0., 0., 2420.752, 0., 3.64, 101.926, 0., 
  0., "", "", "", "", "", "", "", "", "", "", "", "", "", "", "", "", "", "", 
  "", "", "", "", "", "", "", "", "", 87.96, 39244., 19347.5, "", "", "", "", 
  "", "", 5.46, "", "", "", 13.8, 86.75, ""}, {"MCO", "Europe", "Monaco", 
  "2020-05-04", 95., 0., 0., 4., 0., 0., 2420.752, 0., 0., 101.926, 0., 0., 
  "", "", "", "", "", "", "", "", "", "", "", "", "", "", "", "", "", "", "", 
  "", "", "", "", "", "", "", "", 75., 39244., 19347.5, "", "", "", "", "", 
  "", 5.46, "", "", "", 13.8, 86.75, ""}, {"MCO", "Europe", "Monaco", 
  "2020-05-05", 95., 0., 0., 4., 0., 0., 2420.752, 0., 0., 101.926, 0., 0., 
  "", "", "", "", "", "", "", "", "", "", "", "", "", "", "", "", "", "", "", 
  "", "", "", "", "", "", "", "", 75., 39244., 19347.5, "", "", "", "", "", 
  "", 5.46, "", "", "", 13.8, 86.75, ""}, {"MCO", "Europe", "Monaco", 
  "2020-05-06", 95., 0., 0., 4., 0., 0., 2420.752, 0., 0., 101.926, 0., 0., 
  "", "", "", "", "", "", "", "", "", "", "", "", "", "", "", "", "", "", "", 
  "", "", "", "", "", "", "", "", 75., 39244., 19347.5, "", "", "", "", "", 
  "", 5.46, "", "", "", 13.8, 86.75, ""}, {"MCO", "Europe", "Monaco", 
  "2020-05-07", 95., 0., 0., 4., 0., 0., 2420.752, 0., 0., 101.926, 0., 0., 
  "", "", "", "", "", "", "", "", "", "", "", "", "", "", "", "", "", "", "", 
  "", "", "", "", "", "", "", "", 75., 39244., 19347.5, "", "", "", "", "", 
  "", 5.46, "", "", "", 13.8, 86.75, ""}, {"MCO", "Europe", "Monaco", 
  "2020-05-08", 95., 0., 0., 4., 0., 0., 2420.752, 0., 0., 101.926, 0., 0., 
  "", "", "", "", "", "", "", "", "", "", "", "", "", "", "", "", "", "", "", 
  "", "", "", "", "", "", "", "", 75., 39244., 19347.5, "", "", "", "", "", 
  "", 5.46, "", "", "", 13.8, 86.75, ""}, {"MCO", "Europe", "Monaco", 
  "2020-05-09", 96., 1., 0.143, 4., 0., 0., 2446.234, 25.482, 3.64, 101.926, 
  0., 0., "", "", "", "", "", "", "", "", "", "", "", "", "", "", "", "", "", 
  "", "", "", "", "", "", "", "", "", "", 75., 39244., 19347.5, "", "", "", 
  "", "", "", 5.46, "", "", "", 13.8, 86.75, ""}, 
 {"MCO", "Europe", "Monaco", "2020-05-10", 96., 0., 0.143, 4., 0., 0., 
  2446.234, 0., 3.64, 101.926, 0., 0., "", "", "", "", "", "", "", "", "", 
  "", "", "", "", "", "", "", "", "", "", "", "", "", "", "", "", "", "", 
  75., 39244., 19347.5, "", "", "", "", "", "", 5.46, "", "", "", 13.8, 
  86.75, ""}, {"MCO", "Europe", "Monaco", "2020-05-11", 96., 0., 0.143, 4., 
  0., 0., 2446.234, 0., 3.64, 101.926, 0., 0., "", "", "", "", "", "", "", 
  "", "", "", "", "", "", "", "", "", "", "", "", "", "", "", "", "", "", "", 
  "", 71.3, 39244., 19347.5, "", "", "", "", "", "", 5.46, "", "", "", 13.8, 
  86.75, ""}, {"MCO", "Europe", "Monaco", "2020-05-12", 96., 0., 0.143, 4., 
  0., 0., 2446.234, 0., 3.64, 101.926, 0., 0., "", "", "", "", "", "", "", 
  "", "", "", "", "", "", "", "", "", "", "", "", "", "", "", "", "", "", "", 
  "", 71.3, 39244., 19347.5, "", "", "", "", "", "", 5.46, "", "", "", 13.8, 
  86.75, ""}, {"MCO", "Europe", "Monaco", "2020-05-13", 96., 0., 0.143, 4., 
  0., 0., 2446.234, 0., 3.64, 101.926, 0., 0., "", "", "", "", "", "", "", 
  "", "", "", "", "", "", "", "", "", "", "", "", "", "", "", "", "", "", "", 
  "", 71.3, 39244., 19347.5, "", "", "", "", "", "", 5.46, "", "", "", 13.8, 
  86.75, ""}, {"MCO", "Europe", "Monaco", "2020-05-14", 96., 0., 0.143, 4., 
  0., 0., 2446.234, 0., 3.64, 101.926, 0., 0., "", "", "", "", "", "", "", 
  "", "", "", "", "", "", "", "", "", "", "", "", "", "", "", "", "", "", "", 
  "", 71.3, 39244., 19347.5, "", "", "", "", "", "", 5.46, "", "", "", 13.8, 
  86.75, ""}, {"MCO", "Europe", "Monaco", "2020-05-15", 96., 0., 0.143, 4., 
  0., 0., 2446.234, 0., 3.64, 101.926, 0., 0., "", "", "", "", "", "", "", 
  "", "", "", "", "", "", "", "", "", "", "", "", "", "", "", "", "", "", "", 
  "", 71.3, 39244., 19347.5, "", "", "", "", "", "", 5.46, "", "", "", 13.8, 
  86.75, ""}, {"MCO", "Europe", "Monaco", "2020-05-16", 96., 0., 0., 4., 0., 
  0., 2446.234, 0., 0., 101.926, 0., 0., "", "", "", "", "", "", "", "", "", 
  "", "", "", "", "", "", "", "", "", "", "", "", "", "", "", "", "", "", 
  71.3, 39244., 19347.5, "", "", "", "", "", "", 5.46, "", "", "", 13.8, 
  86.75, ""}, {"MCO", "Europe", "Monaco", "2020-05-17", 96., 0., 0., 4., 0., 
  0., 2446.234, 0., 0., 101.926, 0., 0., "", "", "", "", "", "", "", "", "", 
  "", "", "", "", "", "", "", "", "", "", "", "", "", "", "", "", "", "", 
  71.3, 39244., 19347.5, "", "", "", "", "", "", 5.46, "", "", "", 13.8, 
  86.75, ""}, {"MCO", "Europe", "Monaco", "2020-05-18", 97., 1., 0.143, 4., 
  0., 0., 2471.715, 25.482, 3.64, 101.926, 0., 0., "", "", "", "", "", "", 
  "", "", "", "", "", "", "", "", "", "", "", "", "", "", "", "", "", "", "", 
  "", "", 71.3, 39244., 19347.5, "", "", "", "", "", "", 5.46, "", "", "", 
  13.8, 86.75, ""}, {"MCO", "Europe", "Monaco", "2020-05-19", 97., 0., 0.143, 
  4., 0., 0., 2471.715, 0., 3.64, 101.926, 0., 0., "", "", "", "", "", "", 
  "", "", "", "", "", "", "", "", "", "", "", "", "", "", "", "", "", "", "", 
  "", "", 71.3, 39244., 19347.5, "", "", "", "", "", "", 5.46, "", "", "", 
  13.8, 86.75, ""}, {"MCO", "Europe", "Monaco", "2020-05-20", 97., 0., 0.143, 
  4., 0., 0., 2471.715, 0., 3.64, 101.926, 0., 0., "", "", "", "", "", "", 
  "", "", "", "", "", "", "", "", "", "", "", "", "", "", "", "", "", "", "", 
  "", "", 65.74, 39244., 19347.5, "", "", "", "", "", "", 5.46, "", "", "", 
  13.8, 86.75, ""}, {"MCO", "Europe", "Monaco", "2020-05-21", 97., 0., 0.143, 
  4., 0., 0., 2471.715, 0., 3.64, 101.926, 0., 0., "", "", "", "", "", "", 
  "", "", "", "", "", "", "", "", "", "", "", "", "", "", "", "", "", "", "", 
  "", "", 65.74, 39244., 19347.5, "", "", "", "", "", "", 5.46, "", "", "", 
  13.8, 86.75, ""}, {"MCO", "Europe", "Monaco", "2020-05-22", 97., 0., 0.143, 
  4., 0., 0., 2471.715, 0., 3.64, 101.926, 0., 0., "", "", "", "", "", "", 
  "", "", "", "", "", "", "", "", "", "", "", "", "", "", "", "", "", "", "", 
  "", "", 65.74, 39244., 19347.5, "", "", "", "", "", "", 5.46, "", "", "", 
  13.8, 86.75, ""}, {"MCO", "Europe", "Monaco", "2020-05-23", 98., 1., 0.286, 
  4., 0., 0., 2497.197, 25.482, 7.28, 101.926, 0., 0., "", "", "", "", "", 
  "", "", "", "", "", "", "", "", "", "", "", "", "", "", "", "", "", "", "", 
  "", "", "", 65.74, 39244., 19347.5, "", "", "", "", "", "", 5.46, "", "", 
  "", 13.8, 86.75, ""}, {"MCO", "Europe", "Monaco", "2020-05-24", 98., 0., 
  0.286, 4., 0., 0., 2497.197, 0., 7.28, 101.926, 0., 0., "", "", "", "", "", 
  "", "", "", "", "", "", "", "", "", "", "", "", "", "", "", "", "", "", "", 
  "", "", "", 65.74, 39244., 19347.5, "", "", "", "", "", "", 5.46, "", "", 
  "", 13.8, 86.75, ""}, {"MCO", "Europe", "Monaco", "2020-05-25", 98., 0., 
  0.143, 4., 0., 0., 2497.197, 0., 3.64, 101.926, 0., 0., "", "", "", "", "", 
  "", "", "", "", "", "", "", "", "", "", "", "", "", "", "", "", "", "", "", 
  "", "", "", 65.74, 39244., 19347.5, "", "", "", "", "", "", 5.46, "", "", 
  "", 13.8, 86.75, ""}, {"MCO", "Europe", "Monaco", "2020-05-26", 98., 0., 
  0.143, 4., 0., 0., 2497.197, 0., 3.64, 101.926, 0., 0., "", "", "", "", "", 
  "", "", "", "", "", "", "", "", "", "", "", "", "", "", "", "", "", "", "", 
  "", "", "", 65.74, 39244., 19347.5, "", "", "", "", "", "", 5.46, "", "", 
  "", 13.8, 86.75, ""}, {"MCO", "Europe", "Monaco", "2020-05-27", 98., 0., 
  0.143, 4., 0., 0., 2497.197, 0., 3.64, 101.926, 0., 0., "", "", "", "", "", 
  "", "", "", "", "", "", "", "", "", "", "", "", "", "", "", "", "", "", "", 
  "", "", "", 65.74, 39244., 19347.5, "", "", "", "", "", "", 5.46, "", "", 
  "", 13.8, 86.75, ""}, {"MCO", "Europe", "Monaco", "2020-05-28", 98., 0., 
  0.143, 4., 0., 0., 2497.197, 0., 3.64, 101.926, 0., 0., "", "", "", "", "", 
  "", "", "", "", "", "", "", "", "", "", "", "", "", "", "", "", "", "", "", 
  "", "", "", 65.74, 39244., 19347.5, "", "", "", "", "", "", 5.46, "", "", 
  "", 13.8, 86.75, ""}, {"MCO", "Europe", "Monaco", "2020-05-29", 98., 0., 
  0.143, 4., 0., 0., 2497.197, 0., 3.64, 101.926, 0., 0., "", "", "", "", "", 
  "", "", "", "", "", "", "", "", "", "", "", "", "", "", "", "", "", "", "", 
  "", "", "", 65.74, 39244., 19347.5, "", "", "", "", "", "", 5.46, "", "", 
  "", 13.8, 86.75, ""}, {"MCO", "Europe", "Monaco", "2020-05-30", 99., 1., 
  0.143, 4., 0., 0., 2522.679, 25.482, 3.64, 101.926, 0., 0., "", "", "", "", 
  "", "", "", "", "", "", "", "", "", "", "", "", "", "", "", "", "", "", "", 
  "", "", "", "", 65.74, 39244., 19347.5, "", "", "", "", "", "", 5.46, "", 
  "", "", 13.8, 86.75, ""}, {"MCO", "Europe", "Monaco", "2020-05-31", 99., 
  0., 0.143, 4., 0., 0., 2522.679, 0., 3.64, 101.926, 0., 0., "", "", "", "", 
  "", "", "", "", "", "", "", "", "", "", "", "", "", "", "", "", "", "", "", 
  "", "", "", "", 65.74, 39244., 19347.5, "", "", "", "", "", "", 5.46, "", 
  "", "", 13.8, 86.75, ""}, {"MCO", "Europe", "Monaco", "2020-06-01", 99., 
  0., 0.143, 4., 0., 0., 2522.679, 0., 3.64, 101.926, 0., 0., "", "", "", "", 
  "", "", "", "", "", "", "", "", "", "", "", "", "", "", "", "", "", "", "", 
  "", "", "", "", 65.74, 39244., 19347.5, "", "", "", "", "", "", 5.46, "", 
  "", "", 13.8, 86.75, ""}, {"MCO", "Europe", "Monaco", "2020-06-02", 99., 
  0., 0.143, 4., 0., 0., 2522.679, 0., 3.64, 101.926, 0., 0., "", "", "", "", 
  "", "", "", "", "", "", "", "", "", "", "", "", "", "", "", "", "", "", "", 
  "", "", "", "", 65.74, 39244., 19347.5, "", "", "", "", "", "", 5.46, "", 
  "", "", 13.8, 86.75, ""}, {"MCO", "Europe", "Monaco", "2020-06-03", 99., 
  0., 0.143, 4., 0., 0., 2522.679, 0., 3.64, 101.926, 0., 0., "", "", "", "", 
  "", "", "", "", "", "", "", "", "", "", "", "", "", "", "", "", "", "", "", 
  "", "", "", "", 65.74, 39244., 19347.5, "", "", "", "", "", "", 5.46, "", 
  "", "", 13.8, 86.75, ""}, {"MCO", "Europe", "Monaco", "2020-06-04", 99., 
  0., 0.143, 4., 0., 0., 2522.679, 0., 3.64, 101.926, 0., 0., "", "", "", "", 
  "", "", "", "", "", "", "", "", "", "", "", "", "", "", "", "", "", "", "", 
  "", "", "", "", 65.74, 39244., 19347.5, "", "", "", "", "", "", 5.46, "", 
  "", "", 13.8, 86.75, ""}, {"MCO", "Europe", "Monaco", "2020-06-05", 99., 
  0., 0.143, 4., 0., 0., 2522.679, 0., 3.64, 101.926, 0., 0., "", "", "", "", 
  "", "", "", "", "", "", "", "", "", "", "", "", "", "", "", "", "", "", "", 
  "", "", "", "", 65.74, 39244., 19347.5, "", "", "", "", "", "", 5.46, "", 
  "", "", 13.8, 86.75, ""}, {"MCO", "Europe", "Monaco", "2020-06-06", 99., 
  0., 0., 4., 0., 0., 2522.679, 0., 0., 101.926, 0., 0., "", "", "", "", "", 
  "", "", "", "", "", "", "", "", "", "", "", "", "", "", "", "", "", "", "", 
  "", "", "", 65.74, 39244., 19347.5, "", "", "", "", "", "", 5.46, "", "", 
  "", 13.8, 86.75, ""}, {"MCO", "Europe", "Monaco", "2020-06-07", 99., 0., 
  0., 4., 0., 0., 2522.679, 0., 0., 101.926, 0., 0., "", "", "", "", "", "", 
  "", "", "", "", "", "", "", "", "", "", "", "", "", "", "", "", "", "", "", 
  "", "", 65.74, 39244., 19347.5, "", "", "", "", "", "", 5.46, "", "", "", 
  13.8, 86.75, ""}, {"MCO", "Europe", "Monaco", "2020-06-08", 99., 0., 0., 
  4., 0., 0., 2522.679, 0., 0., 101.926, 0., 0., "", "", "", "", "", "", "", 
  "", "", "", "", "", "", "", "", "", "", "", "", "", "", "", "", "", "", "", 
  "", 65.74, 39244., 19347.5, "", "", "", "", "", "", 5.46, "", "", "", 13.8, 
  86.75, ""}, {"MCO", "Europe", "Monaco", "2020-06-09", 99., 0., 0., 4., 0., 
  0., 2522.679, 0., 0., 101.926, 0., 0., "", "", "", "", "", "", "", "", "", 
  "", "", "", "", "", "", "", "", "", "", "", "", "", "", "", "", "", "", 
  65.74, 39244., 19347.5, "", "", "", "", "", "", 5.46, "", "", "", 13.8, 
  86.75, ""}, {"MCO", "Europe", "Monaco", "2020-06-10", 99., 0., 0., 4., 0., 
  0., 2522.679, 0., 0., 101.926, 0., 0., "", "", "", "", "", "", "", "", "", 
  "", "", "", "", "", "", "", "", "", "", "", "", "", "", "", "", "", "", 
  65.74, 39244., 19347.5, "", "", "", "", "", "", 5.46, "", "", "", 13.8, 
  86.75, ""}, {"MCO", "Europe", "Monaco", "2020-06-11", 99., 0., 0., 4., 0., 
  0., 2522.679, 0., 0., 101.926, 0., 0., "", "", "", "", "", "", "", "", "", 
  "", "", "", "", "", "", "", "", "", "", "", "", "", "", "", "", "", "", 
  65.74, 39244., 19347.5, "", "", "", "", "", "", 5.46, "", "", "", 13.8, 
  86.75, ""}, {"MCO", "Europe", "Monaco", "2020-06-12", 99., 0., 0., 4., 0., 
  0., 2522.679, 0., 0., 101.926, 0., 0., "", "", "", "", "", "", "", "", "", 
  "", "", "", "", "", "", "", "", "", "", "", "", "", "", "", "", "", "", 
  65.74, 39244., 19347.5, "", "", "", "", "", "", 5.46, "", "", "", 13.8, 
  86.75, ""}, {"MCO", "Europe", "Monaco", "2020-06-13", 99., 0., 0., 4., 0., 
  0., 2522.679, 0., 0., 101.926, 0., 0., "", "", "", "", "", "", "", "", "", 
  "", "", "", "", "", "", "", "", "", "", "", "", "", "", "", "", "", "", 
  65.74, 39244., 19347.5, "", "", "", "", "", "", 5.46, "", "", "", 13.8, 
  86.75, ""}, {"MCO", "Europe", "Monaco", "2020-06-14", 99., 0., 0., 4., 0., 
  0., 2522.679, 0., 0., 101.926, 0., 0., "", "", "", "", "", "", "", "", "", 
  "", "", "", "", "", "", "", "", "", "", "", "", "", "", "", "", "", "", 
  65.74, 39244., 19347.5, "", "", "", "", "", "", 5.46, "", "", "", 13.8, 
  86.75, ""}, {"MCO", "Europe", "Monaco", "2020-06-15", 99., 0., 0., 4., 0., 
  0., 2522.679, 0., 0., 101.926, 0., 0., "", "", "", "", "", "", "", "", "", 
  "", "", "", "", "", "", "", "", "", "", "", "", "", "", "", "", "", "", 
  65.74, 39244., 19347.5, "", "", "", "", "", "", 5.46, "", "", "", 13.8, 
  86.75, ""}, {"MCO", "Europe", "Monaco", "2020-06-16", 99., 0., 0., 4., 0., 
  0., 2522.679, 0., 0., 101.926, 0., 0., "", "", "", "", "", "", "", "", "", 
  "", "", "", "", "", "", "", "", "", "", "", "", "", "", "", "", "", "", 
  65.74, 39244., 19347.5, "", "", "", "", "", "", 5.46, "", "", "", 13.8, 
  86.75, ""}, {"MCO", "Europe", "Monaco", "2020-06-17", 99., 0., 0., 4., 0., 
  0., 2522.679, 0., 0., 101.926, 0., 0., "", "", "", "", "", "", "", "", "", 
  "", "", "", "", "", "", "", "", "", "", "", "", "", "", "", "", "", "", 
  65.74, 39244., 19347.5, "", "", "", "", "", "", 5.46, "", "", "", 13.8, 
  86.75, ""}, {"MCO", "Europe", "Monaco", "2020-06-18", 99., 0., 0., 4., 0., 
  0., 2522.679, 0., 0., 101.926, 0., 0., "", "", "", "", "", "", "", "", "", 
  "", "", "", "", "", "", "", "", "", "", "", "", "", "", "", "", "", "", 
  65.74, 39244., 19347.5, "", "", "", "", "", "", 5.46, "", "", "", 13.8, 
  86.75, ""}, {"MCO", "Europe", "Monaco", "2020-06-19", 99., 0., 0., 4., 0., 
  0., 2522.679, 0., 0., 101.926, 0., 0., "", "", "", "", "", "", "", "", "", 
  "", "", "", "", "", "", "", "", "", "", "", "", "", "", "", "", "", "", 
  65.74, 39244., 19347.5, "", "", "", "", "", "", 5.46, "", "", "", 13.8, 
  86.75, ""}, {"MCO", "Europe", "Monaco", "2020-06-20", 99., 0., 0., 4., 0., 
  0., 2522.679, 0., 0., 101.926, 0., 0., "", "", "", "", "", "", "", "", "", 
  "", "", "", "", "", "", "", "", "", "", "", "", "", "", "", "", "", "", 
  65.74, 39244., 19347.5, "", "", "", "", "", "", 5.46, "", "", "", 13.8, 
  86.75, ""}, {"MCO", "Europe", "Monaco", "2020-06-21", 100., 1., 0.143, 4., 
  0., 0., 2548.16, 25.482, 3.64, 101.926, 0., 0., "", "", "", "", "", "", "", 
  "", "", "", "", "", "", "", "", "", "", "", "", "", "", "", "", "", "", "", 
  "", 65.74, 39244., 19347.5, "", "", "", "", "", "", 5.46, "", "", "", 13.8, 
  86.75, ""}, {"MCO", "Europe", "Monaco", "2020-06-22", 101., 1., 0.286, 4., 
  0., 0., 2573.642, 25.482, 7.28, 101.926, 0., 0., 0.24, "", "", "", "", "", 
  "", "", "", "", "", "", "", "", "", "", "", "", "", "", "", "", "", "", "", 
  "", "", 65.74, 39244., 19347.5, "", "", "", "", "", "", 5.46, "", "", "", 
  13.8, 86.75, ""}, {"MCO", "Europe", "Monaco", "2020-06-23", 101., 0., 
  0.286, 4., 0., 0., 2573.642, 0., 7.28, 101.926, 0., 0., 0.2, "", "", "", 
  "", "", "", "", "", "", "", "", "", "", "", "", "", "", "", "", "", "", "", 
  "", "", "", "", 65.74, 39244., 19347.5, "", "", "", "", "", "", 5.46, "", 
  "", "", 13.8, 86.75, ""}, {"MCO", "Europe", "Monaco", "2020-06-24", 102., 
  1., 0.429, 4., 0., 0., 2599.123, 25.482, 10.921, 101.926, 0., 0., 0.18, "", 
  "", "", "", "", "", "", "", "", "", "", "", "", "", "", "", "", "", "", "", 
  "", "", "", "", "", "", 65.74, 39244., 19347.5, "", "", "", "", "", "", 
  5.46, "", "", "", 13.8, 86.75, ""}, {"MCO", "Europe", "Monaco", 
  "2020-06-25", 102., 0., 0.429, 4., 0., 0., 2599.123, 0., 10.921, 101.926, 
  0., 0., 0.17, "", "", "", "", "", "", "", "", "", "", "", "", "", "", "", 
  "", "", "", "", "", "", "", "", "", "", "", 65.74, 39244., 19347.5, "", "", 
  "", "", "", "", 5.46, "", "", "", 13.8, 86.75, ""}, 
 {"MCO", "Europe", "Monaco", "2020-06-26", 102., 0., 0.429, 4., 0., 0., 
  2599.123, 0., 10.921, 101.926, 0., 0., 0.17, "", "", "", "", "", "", "", 
  "", "", "", "", "", "", "", "", "", "", "", "", "", "", "", "", "", "", "", 
  65.74, 39244., 19347.5, "", "", "", "", "", "", 5.46, "", "", "", 13.8, 
  86.75, ""}, {"MCO", "Europe", "Monaco", "2020-06-27", 103., 1., 0.571, 4., 
  0., 0., 2624.605, 25.482, 14.561, 101.926, 0., 0., 0.18, "", "", "", "", 
  "", "", "", "", "", "", "", "", "", "", "", "", "", "", "", "", "", "", "", 
  "", "", "", 65.74, 39244., 19347.5, "", "", "", "", "", "", 5.46, "", "", 
  "", 13.8, 86.75, ""}, {"MCO", "Europe", "Monaco", "2020-06-28", 103., 0., 
  0.429, 4., 0., 0., 2624.605, 0., 10.921, 101.926, 0., 0., 0.19, "", "", "", 
  "", "", "", "", "", "", "", "", "", "", "", "", "", "", "", "", "", "", "", 
  "", "", "", "", 65.74, 39244., 19347.5, "", "", "", "", "", "", 5.46, "", 
  "", "", 13.8, 86.75, ""}, {"MCO", "Europe", "Monaco", "2020-06-29", 103., 
  0., 0.286, 4., 0., 0., 2624.605, 0., 7.28, 101.926, 0., 0., 0.18, "", "", 
  "", "", "", "", "", "", "", "", "", "", "", "", "", "", "", "", "", "", "", 
  "", "", "", "", "", 65.74, 39244., 19347.5, "", "", "", "", "", "", 5.46, 
  "", "", "", 13.8, 86.75, ""}, {"MCO", "Europe", "Monaco", "2020-06-30", 
  103., 0., 0.286, 4., 0., 0., 2624.605, 0., 7.28, 101.926, 0., 0., 0.18, "", 
  "", "", "", "", "", "", "", "", "", "", "", "", "", "", "", "", "", "", "", 
  "", "", "", "", "", "", 65.74, 39244., 19347.5, "", "", "", "", "", "", 
  5.46, "", "", "", 13.8, 86.75, ""}, {"MCO", "Europe", "Monaco", 
  "2020-07-01", 103., 0., 0.143, 4., 0., 0., 2624.605, 0., 3.64, 101.926, 0., 
  0., 0.19, "", "", "", "", "", "", "", "", "", "", "", "", "", "", "", "", 
  "", "", "", "", "", "", "", "", "", "", 65.74, 39244., 19347.5, "", "", "", 
  "", "", "", 5.46, "", "", "", 13.8, 86.75, ""}, 
 {"MCO", "Europe", "Monaco", "2020-07-02", 106., 3., 0.571, 4., 0., 0., 
  2701.05, 76.445, 14.561, 101.926, 0., 0., 0.21, "", "", "", "", "", "", "", 
  "", "", "", "", "", "", "", "", "", "", "", "", "", "", "", "", "", "", "", 
  65.74, 39244., 19347.5, "", "", "", "", "", "", 5.46, "", "", "", 13.8, 
  86.75, ""}, {"MCO", "Europe", "Monaco", "2020-07-03", 106., 0., 0.571, 4., 
  0., 0., 2701.05, 0., 14.561, 101.926, 0., 0., 0.22, "", "", "", "", "", "", 
  "", "", "", "", "", "", "", "", "", "", "", "", "", "", "", "", "", "", "", 
  "", 65.74, 39244., 19347.5, "", "", "", "", "", "", 5.46, "", "", "", 13.8, 
  86.75, ""}, {"MCO", "Europe", "Monaco", "2020-07-04", 106., 0., 0.429, 4., 
  0., 0., 2701.05, 0., 10.921, 101.926, 0., 0., 0.23, "", "", "", "", "", "", 
  "", "", "", "", "", "", "", "", "", "", "", "", "", "", "", "", "", "", "", 
  "", 65.74, 39244., 19347.5, "", "", "", "", "", "", 5.46, "", "", "", 13.8, 
  86.75, ""}, {"MCO", "Europe", "Monaco", "2020-07-05", 108., 2., 0.714, 4., 
  0., 0., 2752.013, 50.963, 18.201, 101.926, 0., 0., 0.25, "", "", "", "", 
  "", "", "", "", "", "", "", "", "", "", "", "", "", "", "", "", "", "", "", 
  "", "", "", 65.74, 39244., 19347.5, "", "", "", "", "", "", 5.46, "", "", 
  "", 13.8, 86.75, ""}, {"MCO", "Europe", "Monaco", "2020-07-06", 108., 0., 
  0.714, 4., 0., 0., 2752.013, 0., 18.201, 101.926, 0., 0., 0.24, "", "", "", 
  "", "", "", "", "", "", "", "", "", "", "", "", "", "", "", "", "", "", "", 
  "", "", "", "", 65.74, 39244., 19347.5, "", "", "", "", "", "", 5.46, "", 
  "", "", 13.8, 86.75, ""}, {"MCO", "Europe", "Monaco", "2020-07-07", 108., 
  0., 0.714, 4., 0., 0., 2752.013, 0., 18.201, 101.926, 0., 0., 0.22, "", "", 
  "", "", "", "", "", "", "", "", "", "", "", "", "", "", "", "", "", "", "", 
  "", "", "", "", "", 65.74, 39244., 19347.5, "", "", "", "", "", "", 5.46, 
  "", "", "", 13.8, 86.75, ""}, {"MCO", "Europe", "Monaco", "2020-07-08", 
  108., 0., 0.714, 4., 0., 0., 2752.013, 0., 18.201, 101.926, 0., 0., 0.22, 
  "", "", "", "", "", "", "", "", "", "", "", "", "", "", "", "", "", "", "", 
  "", "", "", "", "", "", "", 65.74, 39244., 19347.5, "", "", "", "", "", "", 
  5.46, "", "", "", 13.8, 86.75, ""}, {"MCO", "Europe", "Monaco", 
  "2020-07-09", 108., 0., 0.286, 4., 0., 0., 2752.013, 0., 7.28, 101.926, 0., 
  0., 0.23, "", "", "", "", "", "", "", "", "", "", "", "", "", "", "", "", 
  "", "", "", "", "", "", "", "", "", "", 65.74, 39244., 19347.5, "", "", "", 
  "", "", "", 5.46, "", "", "", 13.8, 86.75, ""}, 
 {"MCO", "Europe", "Monaco", "2020-07-10", 108., 0., 0.286, 4., 0., 0., 
  2752.013, 0., 7.28, 101.926, 0., 0., 0.26, "", "", "", "", "", "", "", "", 
  "", "", "", "", "", "", "", "", "", "", "", "", "", "", "", "", "", "", 
  65.74, 39244., 19347.5, "", "", "", "", "", "", 5.46, "", "", "", 13.8, 
  86.75, ""}, {"MCO", "Europe", "Monaco", "2020-07-11", 109., 1., 0.429, 4., 
  0., 0., 2777.495, 25.482, 10.921, 101.926, 0., 0., 0.3, "", "", "", "", "", 
  "", "", "", "", "", "", "", "", "", "", "", "", "", "", "", "", "", "", "", 
  "", "", 65.74, 39244., 19347.5, "", "", "", "", "", "", 5.46, "", "", "", 
  13.8, 86.75, ""}, {"MCO", "Europe", "Monaco", "2020-07-12", 109., 0., 
  0.143, 4., 0., 0., 2777.495, 0., 3.64, 101.926, 0., 0., 0.31, "", "", "", 
  "", "", "", "", "", "", "", "", "", "", "", "", "", "", "", "", "", "", "", 
  "", "", "", "", 65.74, 39244., 19347.5, "", "", "", "", "", "", 5.46, "", 
  "", "", 13.8, 86.75, ""}, {"MCO", "Europe", "Monaco", "2020-07-13", 109., 
  0., 0.143, 4., 0., 0., 2777.495, 0., 3.64, 101.926, 0., 0., 0.32, "", "", 
  "", "", "", "", "", "", "", "", "", "", "", "", "", "", "", "", "", "", "", 
  "", "", "", "", "", 65.74, 39244., 19347.5, "", "", "", "", "", "", 5.46, 
  "", "", "", 13.8, 86.75, ""}, {"MCO", "Europe", "Monaco", "2020-07-14", 
  109., 0., 0.143, 4., 0., 0., 2777.495, 0., 3.64, 101.926, 0., 0., 0.32, "", 
  "", "", "", "", "", "", "", "", "", "", "", "", "", "", "", "", "", "", "", 
  "", "", "", "", "", "", 65.74, 39244., 19347.5, "", "", "", "", "", "", 
  5.46, "", "", "", 13.8, 86.75, ""}, {"MCO", "Europe", "Monaco", 
  "2020-07-15", 109., 0., 0.143, 4., 0., 0., 2777.495, 0., 3.64, 101.926, 0., 
  0., 0.35, "", "", "", "", "", "", "", "", "", "", "", "", "", "", "", "", 
  "", "", "", "", "", "", "", "", "", "", 65.74, 39244., 19347.5, "", "", "", 
  "", "", "", 5.46, "", "", "", 13.8, 86.75, ""}, 
 {"MCO", "Europe", "Monaco", "2020-07-16", 109., 0., 0.143, 4., 0., 0., 
  2777.495, 0., 3.64, 101.926, 0., 0., 0.39, "", "", "", "", "", "", "", "", 
  "", "", "", "", "", "", "", "", "", "", "", "", "", "", "", "", "", "", 
  65.74, 39244., 19347.5, "", "", "", "", "", "", 5.46, "", "", "", 13.8, 
  86.75, ""}, {"MCO", "Europe", "Monaco", "2020-07-17", 109., 0., 0.143, 4., 
  0., 0., 2777.495, 0., 3.64, 101.926, 0., 0., 0.46, "", "", "", "", "", "", 
  "", "", "", "", "", "", "", "", "", "", "", "", "", "", "", "", "", "", "", 
  "", 65.74, 39244., 19347.5, "", "", "", "", "", "", 5.46, "", "", "", 13.8, 
  86.75, ""}, {"MCO", "Europe", "Monaco", "2020-07-18", 109., 0., 0., 4., 0., 
  0., 2777.495, 0., 0., 101.926, 0., 0., 0.54, "", "", "", "", "", "", "", 
  "", "", "", "", "", "", "", "", "", "", "", "", "", "", "", "", "", "", "", 
  65.74, 39244., 19347.5, "", "", "", "", "", "", 5.46, "", "", "", 13.8, 
  86.75, ""}, {"MCO", "Europe", "Monaco", "2020-07-19", 109., 0., 0., 4., 0., 
  0., 2777.495, 0., 0., 101.926, 0., 0., 0.64, "", "", "", "", "", "", "", 
  "", "", "", "", "", "", "", "", "", "", "", "", "", "", "", "", "", "", "", 
  65.74, 39244., 19347.5, "", "", "", "", "", "", 5.46, "", "", "", 13.8, 
  86.75, ""}, {"MCO", "Europe", "Monaco", "2020-07-20", 109., 0., 0., 4., 0., 
  0., 2777.495, 0., 0., 101.926, 0., 0., 0.74, "", "", "", "", "", "", "", 
  "", "", "", "", "", "", "", "", "", "", "", "", "", "", "", "", "", "", "", 
  65.74, 39244., 19347.5, "", "", "", "", "", "", 5.46, "", "", "", 13.8, 
  86.75, ""}, {"MCO", "Europe", "Monaco", "2020-07-21", 111., 2., 0.286, 4., 
  0., 0., 2828.458, 50.963, 7.28, 101.926, 0., 0., 0.85, "", "", "", "", "", 
  "", "", "", "", "", "", "", "", "", "", "", "", "", "", "", "", "", "", "", 
  "", "", 65.74, 39244., 19347.5, "", "", "", "", "", "", 5.46, "", "", "", 
  13.8, 86.75, ""}, {"MCO", "Europe", "Monaco", "2020-07-22", 112., 1., 
  0.429, 4., 0., 0., 2853.939, 25.482, 10.921, 101.926, 0., 0., 0.95, "", "", 
  "", "", "", "", "", "", "", "", "", "", "", "", "", "", "", "", "", "", "", 
  "", "", "", "", "", 65.74, 39244., 19347.5, "", "", "", "", "", "", 5.46, 
  "", "", "", 13.8, 86.75, ""}, {"MCO", "Europe", "Monaco", "2020-07-23", 
  114., 2., 0.714, 4., 0., 0., 2904.903, 50.963, 18.201, 101.926, 0., 0., 
  1.05, "", "", "", "", "", "", "", "", "", "", "", "", "", "", "", "", "", 
  "", "", "", "", "", "", "", "", "", 65.74, 39244., 19347.5, "", "", "", "", 
  "", "", 5.46, "", "", "", 13.8, 86.75, ""}, {"MCO", "Europe", "Monaco", 
  "2020-07-24", 116., 2., 1., 4., 0., 0., 2955.866, 50.963, 25.482, 101.926, 
  0., 0., 1.07, "", "", "", "", "", "", "", "", "", "", "", "", "", "", "", 
  "", "", "", "", "", "", "", "", "", "", "", 65.74, 39244., 19347.5, "", "", 
  "", "", "", "", 5.46, "", "", "", 13.8, 86.75, ""}, 
 {"MCO", "Europe", "Monaco", "2020-07-25", 116., 0., 1., 4., 0., 0., 
  2955.866, 0., 25.482, 101.926, 0., 0., 1.06, "", "", "", "", "", "", "", 
  "", "", "", "", "", "", "", "", "", "", "", "", "", "", "", "", "", "", "", 
  65.74, 39244., 19347.5, "", "", "", "", "", "", 5.46, "", "", "", 13.8, 
  86.75, ""}, {"MCO", "Europe", "Monaco", "2020-07-26", 116., 0., 1., 4., 0., 
  0., 2955.866, 0., 25.482, 101.926, 0., 0., 1.07, "", "", "", "", "", "", 
  "", "", "", "", "", "", "", "", "", "", "", "", "", "", "", "", "", "", "", 
  "", 65.74, 39244., 19347.5, "", "", "", "", "", "", 5.46, "", "", "", 13.8, 
  86.75, ""}, {"MCO", "Europe", "Monaco", "2020-07-27", 116., 0., 1., 4., 0., 
  0., 2955.866, 0., 25.482, 101.926, 0., 0., 1.1, "", "", "", "", "", "", "", 
  "", "", "", "", "", "", "", "", "", "", "", "", "", "", "", "", "", "", "", 
  65.74, 39244., 19347.5, "", "", "", "", "", "", 5.46, "", "", "", 13.8, 
  86.75, ""}, {"MCO", "Europe", "Monaco", "2020-07-28", 117., 1., 0.857, 4., 
  0., 0., 2981.347, 25.482, 21.841, 101.926, 0., 0., 1.15, "", "", "", "", 
  "", "", "", "", "", "", "", "", "", "", "", "", "", "", "", "", "", "", "", 
  "", "", "", 65.74, 39244., 19347.5, "", "", "", "", "", "", 5.46, "", "", 
  "", 13.8, 86.75, ""}, {"MCO", "Europe", "Monaco", "2020-07-29", 120., 3., 
  1.143, 4., 0., 0., 3057.792, 76.445, 29.122, 101.926, 0., 0., 1.19, "", "", 
  "", "", "", "", "", "", "", "", "", "", "", "", "", "", "", "", "", "", "", 
  "", "", "", "", "", 65.74, 39244., 19347.5, "", "", "", "", "", "", 5.46, 
  "", "", "", 13.8, 86.75, ""}, {"MCO", "Europe", "Monaco", "2020-07-30", 
  120., 0., 0.857, 4., 0., 0., 3057.792, 0., 21.841, 101.926, 0., 0., 1.16, 
  "", "", "", "", "", "", "", "", "", "", "", "", "", "", "", "", "", "", "", 
  "", "", "", "", "", "", "", 65.74, 39244., 19347.5, "", "", "", "", "", "", 
  5.46, "", "", "", 13.8, 86.75, ""}, {"MCO", "Europe", "Monaco", 
  "2020-07-31", 120., 0., 0.571, 4., 0., 0., 3057.792, 0., 14.561, 101.926, 
  0., 0., 1.15, "", "", "", "", "", "", "", "", "", "", "", "", "", "", "", 
  "", "", "", "", "", "", "", "", "", "", "", 65.74, 39244., 19347.5, "", "", 
  "", "", "", "", 5.46, "", "", "", 13.8, 86.75, ""}, 
 {"MCO", "Europe", "Monaco", "2020-08-01", 120., 0., 0.571, 4., 0., 0., 
  3057.792, 0., 14.561, 101.926, 0., 0., 1.2, "", "", "", "", "", "", "", "", 
  "", "", "", "", "", "", "", "", "", "", "", "", "", "", "", "", "", "", 
  65.74, 39244., 19347.5, "", "", "", "", "", "", 5.46, "", "", "", 13.8, 
  86.75, ""}, {"MCO", "Europe", "Monaco", "2020-08-02", 120., 0., 0.571, 4., 
  0., 0., 3057.792, 0., 14.561, 101.926, 0., 0., 1.27, "", "", "", "", "", 
  "", "", "", "", "", "", "", "", "", "", "", "", "", "", "", "", "", "", "", 
  "", "", 65.74, 39244., 19347.5, "", "", "", "", "", "", 5.46, "", "", "", 
  13.8, 86.75, ""}, {"MCO", "Europe", "Monaco", "2020-08-03", 121., 1., 
  0.714, 4., 0., 0., 3083.274, 25.482, 18.201, 101.926, 0., 0., 1.36, "", "", 
  "", "", "", "", "", "", "", "", "", "", "", "", "", "", "", "", "", "", "", 
  "", "", "", "", "", 65.74, 39244., 19347.5, "", "", "", "", "", "", 5.46, 
  "", "", "", 13.8, 86.75, ""}, {"MCO", "Europe", "Monaco", "2020-08-04", 
  123., 2., 0.857, 4., 0., 0., 3134.237, 50.963, 21.841, 101.926, 0., 0., 
  1.43, "", "", "", "", "", "", "", "", "", "", "", "", "", "", "", "", "", 
  "", "", "", "", "", "", "", "", "", 65.74, 39244., 19347.5, "", "", "", "", 
  "", "", 5.46, "", "", "", 13.8, 86.75, ""}, {"MCO", "Europe", "Monaco", 
  "2020-08-05", 125., 2., 0.714, 4., 0., 0., 3185.2, 50.963, 18.201, 101.926, 
  0., 0., 1.45, "", "", "", "", "", "", "", "", "", "", "", "", "", "", "", 
  "", "", "", "", "", "", "", "", "", "", "", 65.74, 39244., 19347.5, "", "", 
  "", "", "", "", 5.46, "", "", "", 13.8, 86.75, ""}, 
 {"MCO", "Europe", "Monaco", "2020-08-06", 125., 0., 0.714, 4., 0., 0., 
  3185.2, 0., 18.201, 101.926, 0., 0., 1.46, "", "", "", "", "", "", "", "", 
  "", "", "", "", "", "", "", "", "", "", "", "", "", "", "", "", "", "", 
  65.74, 39244., 19347.5, "", "", "", "", "", "", 5.46, "", "", "", 13.8, 
  86.75, ""}, {"MCO", "Europe", "Monaco", "2020-08-07", 128., 3., 1.143, 4., 
  0., 0., 3261.645, 76.445, 29.122, 101.926, 0., 0., 1.51, "", "", "", "", 
  "", "", "", "", "", "", "", "", "", "", "", "", "", "", "", "", "", "", "", 
  "", "", "", 65.74, 39244., 19347.5, "", "", "", "", "", "", 5.46, "", "", 
  "", 13.8, 86.75, ""}, {"MCO", "Europe", "Monaco", "2020-08-08", 131., 3., 
  1.571, 4., 0., 0., 3338.09, 76.445, 40.043, 101.926, 0., 0., 1.51, "", "", 
  "", "", "", "", "", "", "", "", "", "", "", "", "", "", "", "", "", "", "", 
  "", "", "", "", "", 65.74, 39244., 19347.5, "", "", "", "", "", "", 5.46, 
  "", "", "", 13.8, 86.75, ""}, {"MCO", "Europe", "Monaco", "2020-08-09", 
  133., 2., 1.857, 4., 0., 0., 3389.053, 50.963, 47.323, 101.926, 0., 0., 
  1.46, "", "", "", "", "", "", "", "", "", "", "", "", "", "", "", "", "", 
  "", "", "", "", "", "", "", "", "", 65.74, 39244., 19347.5, "", "", "", "", 
  "", "", 5.46, "", "", "", 13.8, 86.75, ""}, {"MCO", "Europe", "Monaco", 
  "2020-08-10", 133., 0., 1.714, 4., 0., 0., 3389.053, 0., 43.683, 101.926, 
  0., 0., 1.4, "", "", "", "", "", "", "", "", "", "", "", "", "", "", "", 
  "", "", "", "", "", "", "", "", "", "", "", 65.74, 39244., 19347.5, "", "", 
  "", "", "", "", 5.46, "", "", "", 13.8, 86.75, ""}, 
 {"MCO", "Europe", "Monaco", "2020-08-11", 138., 5., 2.143, 4., 0., 0., 
  3516.461, 127.408, 54.603, 101.926, 0., 0., 1.37, "", "", "", "", "", "", 
  "", "", "", "", "", "", "", "", "", "", "", "", "", "", "", "", "", "", "", 
  "", 65.74, 39244., 19347.5, "", "", "", "", "", "", 5.46, "", "", "", 13.8, 
  86.75, ""}, {"MCO", "Europe", "Monaco", "2020-08-12", 141., 3., 2.286, 4., 
  0., 0., 3592.906, 76.445, 58.244, 101.926, 0., 0., 1.28, "", "", "", "", 
  "", "", "", "", "", "", "", "", "", "", "", "", "", "", "", "", "", "", "", 
  "", "", "", 65.74, 39244., 19347.5, "", "", "", "", "", "", 5.46, "", "", 
  "", 13.8, 86.75, ""}, {"MCO", "Europe", "Monaco", "2020-08-13", 144., 3., 
  2.714, 4., 0., 0., 3669.351, 76.445, 69.164, 101.926, 0., 0., 1.19, "", "", 
  "", "", "", "", "", "", "", "", "", "", "", "", "", "", "", "", "", "", "", 
  "", "", "", "", "", 65.74, 39244., 19347.5, "", "", "", "", "", "", 5.46, 
  "", "", "", 13.8, 86.75, ""}, {"MCO", "Europe", "Monaco", "2020-08-14", 
  146., 2., 2.571, 4., 0., 0., 3720.314, 50.963, 65.524, 101.926, 0., 0., 
  1.09, "", "", "", "", "", "", "", "", "", "", "", "", "", "", "", "", "", 
  "", "", "", "", "", "", "", "", "", 65.74, 39244., 19347.5, "", "", "", "", 
  "", "", 5.46, "", "", "", 13.8, 86.75, ""}, {"MCO", "Europe", "Monaco", 
  "2020-08-15", 146., 0., 2.143, 4., 0., 0., 3720.314, 0., 54.603, 101.926, 
  0., 0., 1.01, "", "", "", "", "", "", "", "", "", "", "", "", "", "", "", 
  "", "", "", "", "", "", "", "", "", "", "", 65.74, 39244., 19347.5, "", "", 
  "", "", "", "", 5.46, "", "", "", 13.8, 86.75, ""}, 
 {"MCO", "Europe", "Monaco", "2020-08-16", 146., 0., 1.857, 4., 0., 0., 
  3720.314, 0., 47.323, 101.926, 0., 0., 0.95, "", "", "", "", "", "", "", 
  "", "", "", "", "", "", "", "", "", "", "", "", "", "", "", "", "", "", "", 
  65.74, 39244., 19347.5, "", "", "", "", "", "", 5.46, "", "", "", 13.8, 
  86.75, ""}, {"MCO", "Europe", "Monaco", "2020-08-17", 148., 2., 2.143, 4., 
  0., 0., 3771.277, 50.963, 54.603, 101.926, 0., 0., 0.91, "", "", "", "", 
  "", "", "", "", "", "", "", "", "", "", "", "", "", "", "", "", "", "", "", 
  "", "", "", 65.74, 39244., 19347.5, "", "", "", "", "", "", 5.46, "", "", 
  "", 13.8, 86.75, ""}, {"MCO", "Europe", "Monaco", "2020-08-18", 148., 0., 
  1.429, 4., 0., 0., 3771.277, 0., 36.402, 101.926, 0., 0., 0.83, "", "", "", 
  "", "", "", "", "", "", "", "", "", "", "", "", "", "", "", "", "", "", "", 
  "", "", "", "", 65.74, 39244., 19347.5, "", "", "", "", "", "", 5.46, "", 
  "", "", 13.8, 86.75, ""}, {"MCO", "Europe", "Monaco", "2020-08-19", 148., 
  0., 1., 4., 0., 0., 3771.277, 0., 25.482, 101.926, 0., 0., 0.8, "", "", "", 
  "", "", "", "", "", "", "", "", "", "", "", "", "", "", "", "", "", "", "", 
  "", "", "", "", 65.74, 39244., 19347.5, "", "", "", "", "", "", 5.46, "", 
  "", "", 13.8, 86.75, ""}, {"MCO", "Europe", "Monaco", "2020-08-20", 150., 
  2., 0.857, 4., 0., 0., 3822.24, 50.963, 21.841, 101.926, 0., 0., 0.8, "", 
  "", "", "", "", "", "", "", "", "", "", "", "", "", "", "", "", "", "", "", 
  "", "", "", "", "", "", 65.74, 39244., 19347.5, "", "", "", "", "", "", 
  5.46, "", "", "", 13.8, 86.75, ""}, {"MCO", "Europe", "Monaco", 
  "2020-08-21", 154., 4., 1.143, 4., 0., 0., 3924.167, 101.926, 29.122, 
  101.926, 0., 0., 0.79, "", "", "", "", "", "", "", "", "", "", "", "", "", 
  "", "", "", "", "", "", "", "", "", "", "", "", "", 65.74, 39244., 19347.5, 
  "", "", "", "", "", "", 5.46, "", "", "", 13.8, 86.75, ""}, 
 {"MCO", "Europe", "Monaco", "2020-08-22", 154., 0., 1.143, 4., 0., 0., 
  3924.167, 0., 29.122, 101.926, 0., 0., 0.71, "", "", "", "", "", "", "", 
  "", "", "", "", "", "", "", "", "", "", "", "", "", "", "", "", "", "", "", 
  65.74, 39244., 19347.5, "", "", "", "", "", "", 5.46, "", "", "", 13.8, 
  86.75, ""}, {"MCO", "Europe", "Monaco", "2020-08-23", 154., 0., 1.143, 4., 
  0., 0., 3924.167, 0., 29.122, 101.926, 0., 0., 0.64, "", "", "", "", "", 
  "", "", "", "", "", "", "", "", "", "", "", "", "", "", "", "", "", "", "", 
  "", "", 65.74, 39244., 19347.5, "", "", "", "", "", "", 5.46, "", "", "", 
  13.8, 86.75, ""}, {"MCO", "Europe", "Monaco", "2020-08-24", 154., 0., 
  0.857, 4., 0., 0., 3924.167, 0., 21.841, 101.926, 0., 0., 0.56, "", "", "", 
  "", "", "", "", "", "", "", "", "", "", "", "", "", "", "", "", "", "", "", 
  "", "", "", "", 65.74, 39244., 19347.5, "", "", "", "", "", "", 5.46, "", 
  "", "", 13.8, 86.75, ""}, {"MCO", "Europe", "Monaco", "2020-08-25", 154., 
  0., 0.857, 4., 0., 0., 3924.167, 0., 21.841, 101.926, 0., 0., 0.5, "", "", 
  "", "", "", "", "", "", "", "", "", "", "", "", "", "", "", "", "", "", "", 
  "", "", "", "", "", 65.74, 39244., 19347.5, "", "", "", "", "", "", 5.46, 
  "", "", "", 13.8, 86.75, ""}, {"MCO", "Europe", "Monaco", "2020-08-26", 
  154., 0., 0.857, 4., 0., 0., 3924.167, 0., 21.841, 101.926, 0., 0., 0.46, 
  "", "", "", "", "", "", "", "", "", "", "", "", "", "", "", "", "", "", "", 
  "", "", "", "", "", "", "", 65.74, 39244., 19347.5, "", "", "", "", "", "", 
  5.46, "", "", "", 13.8, 86.75, ""}, {"MCO", "Europe", "Monaco", 
  "2020-08-27", 154., 0., 0.571, 4., 0., 0., 3924.167, 0., 14.561, 101.926, 
  0., 0., 0.45, "", "", "", "", "", "", "", "", "", "", "", "", "", "", "", 
  "", "", "", "", "", "", "", "", "", "", "", 65.74, 39244., 19347.5, "", "", 
  "", "", "", "", 5.46, "", "", "", 13.8, 86.75, ""}, 
 {"MCO", "Europe", "Monaco", "2020-08-28", 154., 0., 0., 4., 0., 0., 
  3924.167, 0., 0., 101.926, 0., 0., 0.46, "", "", "", "", "", "", "", "", 
  "", "", "", "", "", "", "", "", "", "", "", "", "", "", "", "", "", "", 
  65.74, 39244., 19347.5, "", "", "", "", "", "", 5.46, "", "", "", 13.8, 
  86.75, ""}, {"MCO", "Europe", "Monaco", "2020-08-29", 154., 0., 0., 4., 0., 
  0., 3924.167, 0., 0., 101.926, 0., 0., 0.49, "", "", "", "", "", "", "", 
  "", "", "", "", "", "", "", "", "", "", "", "", "", "", "", "", "", "", "", 
  65.74, 39244., 19347.5, "", "", "", "", "", "", 5.46, "", "", "", 13.8, 
  86.75, ""}, {"MCO", "Europe", "Monaco", "2020-08-30", 154., 0., 0., 4., 0., 
  0., 3924.167, 0., 0., 101.926, 0., 0., 0.53, "", "", "", "", "", "", "", 
  "", "", "", "", "", "", "", "", "", "", "", "", "", "", "", "", "", "", "", 
  65.74, 39244., 19347.5, "", "", "", "", "", "", 5.46, "", "", "", 13.8, 
  86.75, ""}, {"MCO", "Europe", "Monaco", "2020-08-31", 154., 0., 0., 4., 0., 
  0., 3924.167, 0., 0., 101.926, 0., 0., 0.56, "", "", "", "", "", "", "", 
  "", "", "", "", "", "", "", "", "", "", "", "", "", "", "", "", "", "", "", 
  65.74, 39244., 19347.5, "", "", "", "", "", "", 5.46, "", "", "", 13.8, 
  86.75, ""}, {"MCO", "Europe", "Monaco", "2020-09-01", 154., 0., 0., 4., 0., 
  0., 3924.167, 0., 0., 101.926, 0., 0., 0.6, "", "", "", "", "", "", "", "", 
  "", "", "", "", "", "", "", "", "", "", "", "", "", "", "", "", "", "", 
  65.74, 39244., 19347.5, "", "", "", "", "", "", 5.46, "", "", "", 13.8, 
  86.75, ""}, {"MCO", "Europe", "Monaco", "2020-09-02", 142., -12., -1.714, 
  1., -3., -0.429, 3618.388, -305.779, -43.683, 25.482, -76.445, -10.921, 
  0.66, "", "", "", "", "", "", "", "", "", "", "", "", "", "", "", "", "", 
  "", "", "", "", "", "", "", "", "", 65.74, 39244., 19347.5, "", "", "", "", 
  "", "", 5.46, "", "", "", 13.8, 86.75, ""}, {"MCO", "Europe", "Monaco", 
  "2020-09-03", 143., 1., -1.571, 1., 0., -0.429, 3643.869, 25.482, -40.043, 
  25.482, 0., -10.921, 0.72, "", "", "", "", "", "", "", "", "", "", "", "", 
  "", "", "", "", "", "", "", "", "", "", "", "", "", "", 65.74, 39244., 
  19347.5, "", "", "", "", "", "", 5.46, "", "", "", 13.8, 86.75, ""}, 
 {"MCO", "Europe", "Monaco", "2020-09-04", 147., 4., -1., 1., 0., -0.429, 
  3745.796, 101.926, -25.482, 25.482, 0., -10.921, 0.79, "", "", "", "", "", 
  "", "", "", "", "", "", "", "", "", "", "", "", "", "", "", "", "", "", "", 
  "", "", 65.74, 39244., 19347.5, "", "", "", "", "", "", 5.46, "", "", "", 
  13.8, 86.75, ""}, {"MCO", "Europe", "Monaco", "2020-09-05", 147., 0., -1., 
  1., 0., -0.429, 3745.796, 0., -25.482, 25.482, 0., -10.921, 0.85, "", "", 
  "", "", "", "", "", "", "", "", "", "", "", "", "", "", "", "", "", "", "", 
  "", "", "", "", "", 65.74, 39244., 19347.5, "", "", "", "", "", "", 5.46, 
  "", "", "", 13.8, 86.75, ""}, {"MCO", "Europe", "Monaco", "2020-09-06", 
  147., 0., -1., 1., 0., -0.429, 3745.796, 0., -25.482, 25.482, 0., -10.921, 
  0.93, "", "", "", "", "", "", "", "", "", "", "", "", "", "", "", "", "", 
  "", "", "", "", "", "", "", "", "", 65.74, 39244., 19347.5, "", "", "", "", 
  "", "", 5.46, "", "", "", 13.8, 86.75, ""}, {"MCO", "Europe", "Monaco", 
  "2020-09-07", 153., 6., -0.143, 1., 0., -0.429, 3898.685, 152.89, -3.64, 
  25.482, 0., -10.921, 1.01, "", "", "", "", "", "", "", "", "", "", "", "", 
  "", "", "", "", "", "", "", "", "", "", "", "", "", "", 62.04, 39244., 
  19347.5, "", "", "", "", "", "", 5.46, "", "", "", 13.8, 86.75, ""}, 
 {"MCO", "Europe", "Monaco", "2020-09-08", 156., 3., 0.286, 1., 0., -0.429, 
  3975.13, 76.445, 7.28, 25.482, 0., -10.921, 1.09, "", "", "", "", "", "", 
  "", "", "", "", "", "", "", "", "", "", "", "", "", "", "", "", "", "", "", 
  "", 62.04, 39244., 19347.5, "", "", "", "", "", "", 5.46, "", "", "", 13.8, 
  86.75, ""}, {"MCO", "Europe", "Monaco", "2020-09-09", 161., 5., 2.714, 1., 
  0., 0., 4102.538, 127.408, 69.164, 25.482, 0., 0., 1.15, "", "", "", "", 
  "", "", "", "", "", "", "", "", "", "", "", "", "", "", "", "", "", "", "", 
  "", "", "", 62.04, 39244., 19347.5, "", "", "", "", "", "", 5.46, "", "", 
  "", 13.8, 86.75, ""}, {"MCO", "Europe", "Monaco", "2020-09-10", 165., 4., 
  3.143, 1., 0., 0., 4204.464, 101.926, 80.085, 25.482, 0., 0., 1.16, "", "", 
  "", "", "", "", "", "", "", "", "", "", "", "", "", "", "", "", "", "", "", 
  "", "", "", "", "", 62.04, 39244., 19347.5, "", "", "", "", "", "", 5.46, 
  "", "", "", 13.8, 86.75, ""}, {"MCO", "Europe", "Monaco", "2020-09-11", 
  168., 3., 3., 1., 0., 0., 4280.909, 76.445, 76.445, 25.482, 0., 0., 1.15, 
  "", "", "", "", "", "", "", "", "", "", "", "", "", "", "", "", "", "", "", 
  "", "", "", "", "", "", "", 62.04, 39244., 19347.5, "", "", "", "", "", "", 
  5.46, "", "", "", 13.8, 86.75, ""}, {"MCO", "Europe", "Monaco", 
  "2020-09-12", 169., 1., 3.143, 1., 0., 0., 4306.391, 25.482, 80.085, 
  25.482, 0., 0., 1.16, "", "", "", "", "", "", "", "", "", "", "", "", "", 
  "", "", "", "", "", "", "", "", "", "", "", "", "", 62.04, 39244., 19347.5, 
  "", "", "", "", "", "", 5.46, "", "", "", 13.8, 86.75, ""}, 
 {"MCO", "Europe", "Monaco", "2020-09-13", 171., 2., 3.429, 1., 0., 0., 
  4357.354, 50.963, 87.365, 25.482, 0., 0., 1.17, "", "", "", "", "", "", "", 
  "", "", "", "", "", "", "", "", "", "", "", "", "", "", "", "", "", "", "", 
  62.04, 39244., 19347.5, "", "", "", "", "", "", 5.46, "", "", "", 13.8, 
  86.75, ""}, {"MCO", "Europe", "Monaco", "2020-09-14", 177., 6., 3.429, 1., 
  0., 0., 4510.244, 152.89, 87.365, 25.482, 0., 0., 1.17, "", "", "", "", "", 
  "", "", "", "", "", "", "", "", "", "", "", "", "", "", "", "", "", "", "", 
  "", "", 62.04, 39244., 19347.5, "", "", "", "", "", "", 5.46, "", "", "", 
  13.8, 86.75, ""}, {"MCO", "Europe", "Monaco", "2020-09-15", 178., 1., 
  3.143, 1., 0., 0., 4535.725, 25.482, 80.085, 25.482, 0., 0., 1.13, "", "", 
  "", "", "", "", "", "", "", "", "", "", "", "", "", "", "", "", "", "", "", 
  "", "", "", "", "", 62.04, 39244., 19347.5, "", "", "", "", "", "", 5.46, 
  "", "", "", 13.8, 86.75, ""}, {"MCO", "Europe", "Monaco", "2020-09-16", 
  181., 3., 2.857, 1., 0., 0., 4612.17, 76.445, 72.805, 25.482, 0., 0., 1.11, 
  "", "", "", "", "", "", "", "", "", "", "", "", "", "", "", "", "", "", "", 
  "", "", "", "", "", "", "", 62.04, 39244., 19347.5, "", "", "", "", "", "", 
  5.46, "", "", "", 13.8, 86.75, ""}, {"MCO", "Europe", "Monaco", 
  "2020-09-17", 186., 5., 3., 1., 0., 0., 4739.578, 127.408, 76.445, 25.482, 
  0., 0., 1.11, "", "", "", "", "", "", "", "", "", "", "", "", "", "", "", 
  "", "", "", "", "", "", "", "", "", "", "", 62.04, 39244., 19347.5, "", "", 
  "", "", "", "", 5.46, "", "", "", 13.8, 86.75, ""}, 
 {"MCO", "Europe", "Monaco", "2020-09-18", 191., 5., 3.286, 1., 0., 0., 
  4866.986, 127.408, 83.725, 25.482, 0., 0., 1.09, "", "", "", "", "", "", 
  "", "", "", "", "", "", "", "", "", "", "", "", "", "", "", "", "", "", "", 
  "", 62.04, 39244., 19347.5, "", "", "", "", "", "", 5.46, "", "", "", 13.8, 
  86.75, ""}, {"MCO", "Europe", "Monaco", "2020-09-19", 192., 1., 3.286, 1., 
  0., 0., 4892.468, 25.482, 83.725, 25.482, 0., 0., 1.06, "", "", "", "", "", 
  "", "", "", "", "", "", "", "", "", "", "", "", "", "", "", "", "", "", "", 
  "", "", 62.04, 39244., 19347.5, "", "", "", "", "", "", 5.46, "", "", "", 
  13.8, 86.75, ""}, {"MCO", "Europe", "Monaco", "2020-09-20", 193., 1., 
  3.143, 1., 0., 0., 4917.949, 25.482, 80.085, 25.482, 0., 0., 1.03, "", "", 
  "", "", "", "", "", "", "", "", "", "", "", "", "", "", "", "", "", "", "", 
  "", "", "", "", "", 62.04, 39244., 19347.5, "", "", "", "", "", "", 5.46, 
  "", "", "", 13.8, 86.75, ""}, {"MCO", "Europe", "Monaco", "2020-09-21", 
  195., 2., 2.571, 1., 0., 0., 4968.912, 50.963, 65.524, 25.482, 0., 0., 
  1.01, "", "", "", "", "", "", "", "", "", "", "", "", "", "", "", "", "", 
  "", "", "", "", "", "", "", "", "", 56.48, 39244., 19347.5, "", "", "", "", 
  "", "", 5.46, "", "", "", 13.8, 86.75, ""}, {"MCO", "Europe", "Monaco", 
  "2020-09-22", 197., 2., 2.714, 1., 0., 0., 5019.876, 50.963, 69.164, 
  25.482, 0., 0., 1., "", "", "", "", "", "", "", "", "", "", "", "", "", "", 
  "", "", "", "", "", "", "", "", "", "", "", "", 56.48, 39244., 19347.5, "", 
  "", "", "", "", "", 5.46, "", "", "", 13.8, 86.75, ""}, 
 {"MCO", "Europe", "Monaco", "2020-09-23", 199., 2., 2.571, 1., 0., 0., 
  5070.839, 50.963, 65.524, 25.482, 0., 0., 0.99, "", "", "", "", "", "", "", 
  "", "", "", "", "", "", "", "", "", "", "", "", "", "", "", "", "", "", "", 
  62.04, 39244., 19347.5, "", "", "", "", "", "", 5.46, "", "", "", 13.8, 
  86.75, ""}, {"MCO", "Europe", "Monaco", "2020-09-24", 205., 6., 2.714, 1., 
  0., 0., 5223.728, 152.89, 69.164, 25.482, 0., 0., 1.01, "", "", "", "", "", 
  "", "", "", "", "", "", "", "", "", "", "", "", "", "", "", "", "", "", "", 
  "", "", 62.04, 39244., 19347.5, "", "", "", "", "", "", 5.46, "", "", "", 
  13.8, 86.75, ""}, {"MCO", "Europe", "Monaco", "2020-09-25", 208., 3., 
  2.429, 2., 1., 0.143, 5300.173, 76.445, 61.884, 50.963, 25.482, 3.64, 0.99, 
  "", "", "", "", "", "", "", "", "", "", "", "", "", "", "", "", "", "", "", 
  "", "", "", "", "", "", "", 62.04, 39244., 19347.5, "", "", "", "", "", "", 
  5.46, "", "", "", 13.8, 86.75, ""}, {"MCO", "Europe", "Monaco", 
  "2020-09-26", 210., 2., 2.571, 2., 0., 0.143, 5351.136, 50.963, 65.524, 
  50.963, 0., 3.64, 0.97, "", "", "", "", "", "", "", "", "", "", "", "", "", 
  "", "", "", "", "", "", "", "", "", "", "", "", "", 62.04, 39244., 19347.5, 
  "", "", "", "", "", "", 5.46, "", "", "", 13.8, 86.75, ""}, 
 {"MCO", "Europe", "Monaco", "2020-09-27", 210., 0., 2.429, 2., 0., 0.143, 
  5351.136, 0., 61.884, 50.963, 0., 3.64, 0.95, "", "", "", "", "", "", "", 
  "", "", "", "", "", "", "", "", "", "", "", "", "", "", "", "", "", "", "", 
  62.04, 39244., 19347.5, "", "", "", "", "", "", 5.46, "", "", "", 13.8, 
  86.75, ""}, {"MCO", "Europe", "Monaco", "2020-09-28", 212., 2., 2.429, 2., 
  0., 0.143, 5402.1, 50.963, 61.884, 50.963, 0., 3.64, 0.94, "", "", "", "", 
  "", "", "", "", "", "", "", "", "", "", "", "", "", "", "", "", "", "", "", 
  "", "", "", 62.04, 39244., 19347.5, "", "", "", "", "", "", 5.46, "", "", 
  "", 13.8, 86.75, ""}, {"MCO", "Europe", "Monaco", "2020-09-29", 214., 2., 
  2.429, 2., 0., 0.143, 5453.063, 50.963, 61.884, 50.963, 0., 3.64, 0.93, "", 
  "", "", "", "", "", "", "", "", "", "", "", "", "", "", "", "", "", "", "", 
  "", "", "", "", "", "", 62.04, 39244., 19347.5, "", "", "", "", "", "", 
  5.46, "", "", "", 13.8, 86.75, ""}, {"MCO", "Europe", "Monaco", 
  "2020-09-30", 218., 4., 2.714, 2., 0., 0.143, 5554.989, 101.926, 69.164, 
  50.963, 0., 3.64, 0.93, "", "", "", "", "", "", "", "", "", "", "", "", "", 
  "", "", "", "", "", "", "", "", "", "", "", "", "", 62.04, 39244., 19347.5, 
  "", "", "", "", "", "", 5.46, "", "", "", 13.8, 86.75, ""}, 
 {"MCO", "Europe", "Monaco", "2020-10-01", 219., 1., 2., 2., 0., 0.143, 
  5580.471, 25.482, 50.963, 50.963, 0., 3.64, 0.91, "", "", "", "", "", "", 
  "", "", "", "", "", "", "", "", "", "", "", "", "", "", "", "", "", "", "", 
  "", 62.04, 39244., 19347.5, "", "", "", "", "", "", 5.46, "", "", "", 13.8, 
  86.75, ""}, {"MCO", "Europe", "Monaco", "2020-10-02", 221., 2., 1.857, 2., 
  0., 0., 5631.434, 50.963, 47.323, 50.963, 0., 0., 0.92, "", "", "", "", "", 
  "", "", "", "", "", "", "", "", "", "", "", "", "", "", "", "", "", "", "", 
  "", "", 62.04, 39244., 19347.5, "", "", "", "", "", "", 5.46, "", "", "", 
  13.8, 86.75, ""}, {"MCO", "Europe", "Monaco", "2020-10-03", 222., 1., 
  1.714, 2., 0., 0., 5656.916, 25.482, 43.683, 50.963, 0., 0., 0.95, "", "", 
  "", "", "", "", "", "", "", "", "", "", "", "", "", "", "", "", "", "", "", 
  "", "", "", "", "", 62.04, 39244., 19347.5, "", "", "", "", "", "", 5.46, 
  "", "", "", 13.8, 86.75, ""}, {"MCO", "Europe", "Monaco", "2020-10-04", 
  222., 0., 1.714, 2., 0., 0., 5656.916, 0., 43.683, 50.963, 0., 0., 0.96, 
  "", "", "", "", "", "", "", "", "", "", "", "", "", "", "", "", "", "", "", 
  "", "", "", "", "", "", "", 62.04, 39244., 19347.5, "", "", "", "", "", "", 
  5.46, "", "", "", 13.8, 86.75, ""}, {"MCO", "Europe", "Monaco", 
  "2020-10-05", 223., 1., 1.571, 2., 0., 0., 5682.397, 25.482, 40.043, 
  50.963, 0., 0., 0.99, "", "", "", "", "", "", "", "", "", "", "", "", "", 
  "", "", "", "", "", "", "", "", "", "", "", "", "", 62.04, 39244., 19347.5, 
  "", "", "", "", "", "", 5.46, "", "", "", 13.8, 86.75, ""}, 
 {"MCO", "Europe", "Monaco", "2020-10-06", 224., 1., 1.429, 2., 0., 0., 
  5707.879, 25.482, 36.402, 50.963, 0., 0., 1.03, "", "", "", "", "", "", "", 
  "", "", "", "", "", "", "", "", "", "", "", "", "", "", "", "", "", "", "", 
  62.04, 39244., 19347.5, "", "", "", "", "", "", 5.46, "", "", "", 13.8, 
  86.75, ""}, {"MCO", "Europe", "Monaco", "2020-10-07", 227., 3., 1.286, 2., 
  0., 0., 5784.324, 76.445, 32.762, 50.963, 0., 0., 1.09, "", "", "", "", "", 
  "", "", "", "", "", "", "", "", "", "", "", "", "", "", "", "", "", "", "", 
  "", "", 62.04, 39244., 19347.5, "", "", "", "", "", "", 5.46, "", "", "", 
  13.8, 86.75, ""}, {"MCO", "Europe", "Monaco", "2020-10-08", 229., 2., 
  1.429, 2., 0., 0., 5835.287, 50.963, 36.402, 50.963, 0., 0., 1.14, "", "", 
  "", "", "", "", "", "", "", "", "", "", "", "", "", "", "", "", "", "", "", 
  "", "", "", "", "", 62.04, 39244., 19347.5, "", "", "", "", "", "", 5.46, 
  "", "", "", 13.8, 86.75, ""}, {"MCO", "Europe", "Monaco", "2020-10-09", 
  233., 4., 1.714, 2., 0., 0., 5937.213, 101.926, 43.683, 50.963, 0., 0., 
  1.2, "", "", "", "", "", "", "", "", "", "", "", "", "", "", "", "", "", 
  "", "", "", "", "", "", "", "", "", 62.04, 39244., 19347.5, "", "", "", "", 
  "", "", 5.46, "", "", "", 13.8, 86.75, ""}, {"MCO", "Europe", "Monaco", 
  "2020-10-10", 233., 0., 1.571, 2., 0., 0., 5937.213, 0., 40.043, 50.963, 
  0., 0., 1.24, "", "", "", "", "", "", "", "", "", "", "", "", "", "", "", 
  "", "", "", "", "", "", "", "", "", "", "", 62.04, 39244., 19347.5, "", "", 
  "", "", "", "", 5.46, "", "", "", 13.8, 86.75, ""}, 
 {"MCO", "Europe", "Monaco", "2020-10-11", 234., 1., 1.714, 2., 0., 0., 
  5962.695, 25.482, 43.683, 50.963, 0., 0., 1.29, "", "", "", "", "", "", "", 
  "", "", "", "", "", "", "", "", "", "", "", "", "", "", "", "", "", "", "", 
  62.04, 39244., 19347.5, "", "", "", "", "", "", 5.46, "", "", "", 13.8, 
  86.75, ""}, {"MCO", "Europe", "Monaco", "2020-10-12", 236., 2., 1.857, 2., 
  0., 0., 6013.658, 50.963, 47.323, 50.963, 0., 0., 1.36, "", "", "", "", "", 
  "", "", "", "", "", "", "", "", "", "", "", "", "", "", "", "", "", "", "", 
  "", "", 62.04, 39244., 19347.5, "", "", "", "", "", "", 5.46, "", "", "", 
  13.8, 86.75, ""}, {"MCO", "Europe", "Monaco", "2020-10-13", 241., 5., 
  2.429, 2., 0., 0., 6141.066, 127.408, 61.884, 50.963, 0., 0., 1.42, "", "", 
  "", "", "", "", "", "", "", "", "", "", "", "", "", "", "", "", "", "", "", 
  "", "", "", "", "", 62.04, 39244., 19347.5, "", "", "", "", "", "", 5.46, 
  "", "", "", 13.8, 86.75, ""}, {"MCO", "Europe", "Monaco", "2020-10-14", 
  248., 7., 3., 2., 0., 0., 6319.437, 178.371, 76.445, 50.963, 0., 0., 1.45, 
  "", "", "", "", "", "", "", "", "", "", "", "", "", "", "", "", "", "", "", 
  "", "", "", "", "", "", "", 62.04, 39244., 19347.5, "", "", "", "", "", "", 
  5.46, "", "", "", 13.8, 86.75, ""}, {"MCO", "Europe", "Monaco", 
  "2020-10-15", 253., 5., 3.429, 2., 0., 0., 6446.845, 127.408, 87.365, 
  50.963, 0., 0., 1.43, "", "", "", "", "", "", "", "", "", "", "", "", "", 
  "", "", "", "", "", "", "", "", "", "", "", "", "", 62.04, 39244., 19347.5, 
  "", "", "", "", "", "", 5.46, "", "", "", 13.8, 86.75, ""}, 
 {"MCO", "Europe", "Monaco", "2020-10-16", 255., 2., 3.143, 2., 0., 0., 
  6497.809, 50.963, 80.085, 50.963, 0., 0., 1.42, "", "", "", "", "", "", "", 
  "", "", "", "", "", "", "", "", "", "", "", "", "", "", "", "", "", "", "", 
  62.04, 39244., 19347.5, "", "", "", "", "", "", 5.46, "", "", "", 13.8, 
  86.75, ""}, {"MCO", "Europe", "Monaco", "2020-10-17", 260., 5., 3.857, 2., 
  0., 0., 6625.217, 127.408, 98.286, 50.963, 0., 0., 1.45, "", "", "", "", 
  "", "", "", "", "", "", "", "", "", "", "", "", "", "", "", "", "", "", "", 
  "", "", "", 62.04, 39244., 19347.5, "", "", "", "", "", "", 5.46, "", "", 
  "", 13.8, 86.75, ""}, {"MCO", "Europe", "Monaco", "2020-10-18", 265., 5., 
  4.429, 2., 0., 0., 6752.625, 127.408, 112.847, 50.963, 0., 0., 1.44, "", 
  "", "", "", "", "", "", "", "", "", "", "", "", "", "", "", "", "", "", "", 
  "", "", "", "", "", "", 62.04, 39244., 19347.5, "", "", "", "", "", "", 
  5.46, "", "", "", 13.8, 86.75, ""}, {"MCO", "Europe", "Monaco", 
  "2020-10-19", 268., 3., 4.571, 2., 0., 0., 6829.069, 76.445, 116.487, 
  50.963, 0., 0., 1.43, "", "", "", "", "", "", "", "", "", "", "", "", "", 
  "", "", "", "", "", "", "", "", "", "", "", "", "", 62.04, 39244., 19347.5, 
  "", "", "", "", "", "", 5.46, "", "", "", 13.8, 86.75, ""}, 
 {"MCO", "Europe", "Monaco", "2020-10-20", 271., 3., 4.286, 2., 0., 0., 
  6905.514, 76.445, 109.207, 50.963, 0., 0., 1.42, "", "", "", "", "", "", 
  "", "", "", "", "", "", "", "", "", "", "", "", "", "", "", "", "", "", "", 
  "", 62.04, 39244., 19347.5, "", "", "", "", "", "", 5.46, "", "", "", 13.8, 
  86.75, ""}, {"MCO", "Europe", "Monaco", "2020-10-21", 273., 2., 3.571, 2., 
  0., 0., 6956.477, 50.963, 91.006, 50.963, 0., 0., 1.44, "", "", "", "", "", 
  "", "", "", "", "", "", "", "", "", "", "", "", "", "", "", "", "", "", "", 
  "", "", 62.04, 39244., 19347.5, "", "", "", "", "", "", 5.46, "", "", "", 
  13.8, 86.75, ""}, {"MCO", "Europe", "Monaco", "2020-10-22", 281., 8., 4., 
  2., 0., 0., 7160.33, 203.853, 101.926, 50.963, 0., 0., 1.5, "", "", "", "", 
  "", "", "", "", "", "", "", "", "", "", "", "", "", "", "", "", "", "", "", 
  "", "", "", 62.04, 39244., 19347.5, "", "", "", "", "", "", 5.46, "", "", 
  "", 13.8, 86.75, ""}, {"MCO", "Europe", "Monaco", "2020-10-23", 295., 14., 
  5.714, 2., 0., 0., 7517.073, 356.742, 145.609, 50.963, 0., 0., 1.53, "", 
  "", "", "", "", "", "", "", "", "", "", "", "", "", "", "", "", "", "", "", 
  "", "", "", "", "", "", 62.04, 39244., 19347.5, "", "", "", "", "", "", 
  5.46, "", "", "", 13.8, 86.75, ""}, {"MCO", "Europe", "Monaco", 
  "2020-10-24", 296., 1., 5.143, 2., 0., 0., 7542.554, 25.482, 131.048, 
  50.963, 0., 0., 1.52, "", "", "", "", "", "", "", "", "", "", "", "", "", 
  "", "", "", "", "", "", "", "", "", "", "", "", "", 62.04, 39244., 19347.5, 
  "", "", "", "", "", "", 5.46, "", "", "", 13.8, 86.75, ""}, 
 {"MCO", "Europe", "Monaco", "2020-10-25", 306., 10., 5.857, 2., 0., 0., 
  7797.37, 254.816, 149.249, 50.963, 0., 0., 1.52, "", "", "", "", "", "", 
  "", "", "", "", "", "", "", "", "", "", "", "", "", "", "", "", "", "", "", 
  "", 62.04, 39244., 19347.5, "", "", "", "", "", "", 5.46, "", "", "", 13.8, 
  86.75, ""}, {"MCO", "Europe", "Monaco", "2020-10-26", 310., 4., 6., 2., 0., 
  0., 7899.297, 101.926, 152.89, 50.963, 0., 0., 1.5, "", "", "", "", "", "", 
  "", "", "", "", "", "", "", "", "", "", "", "", "", "", "", "", "", "", "", 
  "", 62.04, 39244., 19347.5, "", "", "", "", "", "", 5.46, "", "", "", 13.8, 
  86.75, ""}, {"MCO", "Europe", "Monaco", "2020-10-27", 320., 10., 7., 2., 
  0., 0., 8154.113, 254.816, 178.371, 50.963, 0., 0., 1.49, "", "", "", "", 
  "", "", "", "", "", "", "", "", "", "", "", "", "", "", "", "", "", "", "", 
  "", "", "", 62.04, 39244., 19347.5, "", "", "", "", "", "", 5.46, "", "", 
  "", 13.8, 86.75, ""}, {"MCO", "Europe", "Monaco", "2020-10-28", 337., 17., 
  9.143, 2., 0., 0., 8587.3, 433.187, 232.975, 50.963, 0., 0., 1.48, "", "", 
  "", "", "", "", "", "", "", "", "", "", "", "", "", "", "", "", "", "", "", 
  "", "", "", "", "", 62.04, 39244., 19347.5, "", "", "", "", "", "", 5.46, 
  "", "", "", 13.8, 86.75, ""}, {"MCO", "Europe", "Monaco", "2020-10-29", 
  347., 10., 9.429, 2., 0., 0., 8842.116, 254.816, 240.255, 50.963, 0., 0., 
  1.44, "", "", "", "", "", "", "", "", "", "", "", "", "", "", "", "", "", 
  "", "", "", "", "", "", "", "", "", 62.04, 39244., 19347.5, "", "", "", "", 
  "", "", 5.46, "", "", "", 13.8, 86.75, ""}, {"MCO", "Europe", "Monaco", 
  "2020-10-30", 355., 8., 8.571, 2., 0., 0., 9045.969, 203.853, 218.414, 
  50.963, 0., 0., 1.41, "", "", "", "", "", "", "", "", "", "", "", "", "", 
  "", "", "", "", "", "", "", "", "", "", "", "", "", 62.04, 39244., 19347.5, 
  "", "", "", "", "", "", 5.46, "", "", "", 13.8, 86.75, ""}, 
 {"MCO", "Europe", "Monaco", "2020-10-31", 359., 4., 9., 2., 0., 0., 
  9147.895, 101.926, 229.334, 50.963, 0., 0., 1.4, "", "", "", "", "", "", 
  "", "", "", "", "", "", "", "", "", "", "", "", "", "", "", "", "", "", "", 
  "", 62.04, 39244., 19347.5, "", "", "", "", "", "", 5.46, "", "", "", 13.8, 
  86.75, ""}, {"MCO", "Europe", "Monaco", "2020-11-01", 366., 7., 8.571, 2., 
  0., 0., 9326.266, 178.371, 218.414, 50.963, 0., 0., 1.4, "", "", "", "", 
  "", "", "", "", "", "", "", "", "", "", "", "", "", "", "", "", "", "", "", 
  "", "", "", 51.85, 39244., 19347.5, "", "", "", "", "", "", 5.46, "", "", 
  "", 13.8, 86.75, ""}, {"MCO", "Europe", "Monaco", "2020-11-02", 375., 9., 
  9.286, 2., 0., 0., 9555.601, 229.334, 236.615, 50.963, 0., 0., 1.41, "", 
  "", "", "", "", "", "", "", "", "", "", "", "", "", "", "", "", "", "", "", 
  "", "", "", "", "", "", 51.85, 39244., 19347.5, "", "", "", "", "", "", 
  5.46, "", "", "", 13.8, 86.75, ""}, {"MCO", "Europe", "Monaco", 
  "2020-11-03", 397., 22., 11., 2., 0., 0., 10116.196, 560.595, 280.298, 
  50.963, 0., 0., 1.41, "", "", "", "", "", "", "", "", "", "", "", "", "", 
  "", "", "", "", "", "", "", "", "", "", "", "", "", 51.85, 39244., 19347.5, 
  "", "", "", "", "", "", 5.46, "", "", "", 13.8, 86.75, ""}, 
 {"MCO", "Europe", "Monaco", "2020-11-04", 412., 15., 10.714, 2., 0., 0., 
  10498.42, 382.224, 273.017, 50.963, 0., 0., 1.37, "", "", "", "", "", "", 
  "", "", "", "", "", "", "", "", "", "", "", "", "", "", "", "", "", "", "", 
  "", 51.85, 39244., 19347.5, "", "", "", "", "", "", 5.46, "", "", "", 13.8, 
  86.75, ""}, {"MCO", "Europe", "Monaco", "2020-11-05", 430., 18., 11.857, 
  2., 0., 0., 10957.089, 458.669, 302.139, 50.963, 0., 0., 1.34, "", "", "", 
  "", "", "", "", "", "", "", "", "", "", "", "", "", "", "", "", "", "", "", 
  "", "", "", "", 51.85, 39244., 19347.5, "", "", "", "", "", "", 5.46, "", 
  "", "", 13.8, 86.75, ""}, {"MCO", "Europe", "Monaco", "2020-11-06", 454., 
  24., 14.143, 2., 0., 0., 11568.647, 611.558, 360.383, 50.963, 0., 0., 1.31, 
  "", "", "", "", "", "", "", "", "", "", "", "", "", "", "", "", "", "", "", 
  "", "", "", "", "", "", "", 51.85, 39244., 19347.5, "", "", "", "", "", "", 
  5.46, "", "", "", 13.8, 86.75, ""}, {"MCO", "Europe", "Monaco", 
  "2020-11-07", 483., 29., 17.714, 2., 0., 0., 12307.614, 738.966, 451.388, 
  50.963, 0., 0., 1.26, "", "", "", "", "", "", "", "", "", "", "", "", "", 
  "", "", "", "", "", "", "", "", "", "", "", "", "", 51.85, 39244., 19347.5, 
  "", "", "", "", "", "", 5.46, "", "", "", 13.8, 86.75, ""}, 
 {"MCO", "Europe", "Monaco", "2020-11-08", 486., 3., 17.143, 2., 0., 0., 
  12384.059, 76.445, 436.827, 50.963, 0., 0., 1.17, "", "", "", "", "", "", 
  "", "", "", "", "", "", "", "", "", "", "", "", "", "", "", "", "", "", "", 
  "", 51.85, 39244., 19347.5, "", "", "", "", "", "", 5.46, "", "", "", 13.8, 
  86.75, ""}, {"MCO", "Europe", "Monaco", "2020-11-09", 490., 4., 16.429, 2., 
  0., 0., 12485.985, 101.926, 418.626, 50.963, 0., 0., 1.1, "", "", "", "", 
  "", "", "", "", "", "", "", "", "", "", "", "", "", "", "", "", "", "", "", 
  "", "", "", 51.85, 39244., 19347.5, "", "", "", "", "", "", 5.46, "", "", 
  "", 13.8, 86.75, ""}, {"MCO", "Europe", "Monaco", "2020-11-10", 512., 22., 
  16.429, 2., 0., 0., 13046.58, 560.595, 418.626, 50.963, 0., 0., 1.03, "", 
  "", "", "", "", "", "", "", "", "", "", "", "", "", "", "", "", "", "", "", 
  "", "", "", "", "", "", 51.85, 39244., 19347.5, "", "", "", "", "", "", 
  5.46, "", "", "", 13.8, 86.75, ""}, {"MCO", "Europe", "Monaco", 
  "2020-11-11", 524., 12., 16., 2., 0., 0., 13352.36, 305.779, 407.706, 
  50.963, 0., 0., 0.96, "", "", "", "", "", "", "", "", "", "", "", "", "", 
  "", "", "", "", "", "", "", "", "", "", "", "", "", 51.85, 39244., 19347.5, 
  "", "", "", "", "", "", 5.46, "", "", "", 13.8, 86.75, ""}, 
 {"MCO", "Europe", "Monaco", "2020-11-12", 532., 8., 14.571, 2., 0., 0., 
  13556.212, 203.853, 371.303, 50.963, 0., 0., 0.9, "", "", "", "", "", "", 
  "", "", "", "", "", "", "", "", "", "", "", "", "", "", "", "", "", "", "", 
  "", 51.85, 39244., 19347.5, "", "", "", "", "", "", 5.46, "", "", "", 13.8, 
  86.75, ""}, {"MCO", "Europe", "Monaco", "2020-11-13", 540., 8., 12.286, 2., 
  0., 0., 13760.065, 203.853, 313.06, 50.963, 0., 0., 0.86, "", "", "", "", 
  "", "", "", "", "", "", "", "", "", "", "", "", "", "", "", "", "", "", "", 
  "", "", "", 51.85, 39244., 19347.5, "", "", "", "", "", "", 5.46, "", "", 
  "", 13.8, 86.75, ""}, {"MCO", "Europe", "Monaco", "2020-11-14", 545., 5., 
  8.857, 2., 0., 0., 13887.473, 127.408, 225.694, 50.963, 0., 0., 0.83, "", 
  "", "", "", "", "", "", "", "", "", "", "", "", "", "", "", "", "", "", "", 
  "", "", "", "", "", "", 51.85, 39244., 19347.5, "", "", "", "", "", "", 
  5.46, "", "", "", 13.8, 86.75, ""}, {"MCO", "Europe", "Monaco", 
  "2020-11-15", 548., 3., 8.857, 2., 0., 0., 13963.918, 76.445, 225.694, 
  50.963, 0., 0., 0.8, "", "", "", "", "", "", "", "", "", "", "", "", "", 
  "", "", "", "", "", "", "", "", "", "", "", "", "", 51.85, 39244., 19347.5, 
  "", "", "", "", "", "", 5.46, "", "", "", 13.8, 86.75, ""}, 
 {"MCO", "Europe", "Monaco", "2020-11-16", 552., 4., 8.857, 2., 0., 0., 
  14065.844, 101.926, 225.694, 50.963, 0., 0., 0.77, "", "", "", "", "", "", 
  "", "", "", "", "", "", "", "", "", "", "", "", "", "", "", "", "", "", "", 
  "", 51.85, 39244., 19347.5, "", "", "", "", "", "", 5.46, "", "", "", 13.8, 
  86.75, ""}, {"MCO", "Europe", "Monaco", "2020-11-17", 557., 5., 6.429, 3., 
  1., 0.143, 14193.252, 127.408, 163.81, 76.445, 25.482, 3.64, 0.74, "", "", 
  "", "", "", "", "", "", "", "", "", "", "", "", "", "", "", "", "", "", "", 
  "", "", "", "", "", 51.85, 39244., 19347.5, "", "", "", "", "", "", 5.46, 
  "", "", "", 13.8, 86.75, ""}, {"MCO", "Europe", "Monaco", "2020-11-18", 
  565., 8., 5.857, 3., 0., 0.143, 14397.105, 203.853, 149.249, 76.445, 0., 
  3.64, 0.73, "", "", "", "", "", "", "", "", "", "", "", "", "", "", "", "", 
  "", "", "", "", "", "", "", "", "", "", 51.85, 39244., 19347.5, "", "", "", 
  "", "", "", 5.46, "", "", "", 13.8, 86.75, ""}, 
 {"MCO", "Europe", "Monaco", "2020-11-19", 573., 8., 5.857, 3., 0., 0.143, 
  14600.958, 203.853, 149.249, 76.445, 0., 3.64, 0.73, "", "", "", "", "", 
  "", "", "", "", "", "", "", "", "", "", "", "", "", "", "", "", "", "", "", 
  "", "", 51.85, 39244., 19347.5, "", "", "", "", "", "", 5.46, "", "", "", 
  13.8, 86.75, ""}, {"MCO", "Europe", "Monaco", "2020-11-20", 577., 4., 
  5.286, 3., 0., 0.143, 14702.885, 101.926, 134.688, 76.445, 0., 3.64, 0.73, 
  "", "", "", "", "", "", "", "", "", "", "", "", "", "", "", "", "", "", "", 
  "", "", "", "", "", "", "", 51.85, 39244., 19347.5, "", "", "", "", "", "", 
  5.46, "", "", "", 13.8, 86.75, ""}, {"MCO", "Europe", "Monaco", 
  "2020-11-21", 581., 4., 5.143, 3., 0., 0.143, 14804.811, 101.926, 131.048, 
  76.445, 0., 3.64, 0.73, "", "", "", "", "", "", "", "", "", "", "", "", "", 
  "", "", "", "", "", "", "", "", "", "", "", "", "", 51.85, 39244., 19347.5, 
  "", "", "", "", "", "", 5.46, "", "", "", 13.8, 86.75, ""}, 
 {"MCO", "Europe", "Monaco", "2020-11-22", 582., 1., 4.857, 3., 0., 0.143, 
  14830.293, 25.482, 123.768, 76.445, 0., 3.64, 0.74, "", "", "", "", "", "", 
  "", "", "", "", "", "", "", "", "", "", "", "", "", "", "", "", "", "", "", 
  "", 51.85, 39244., 19347.5, "", "", "", "", "", "", 5.46, "", "", "", 13.8, 
  86.75, ""}, {"MCO", "Europe", "Monaco", "2020-11-23", 583., 1., 4.429, 3., 
  0., 0.143, 14855.774, 25.482, 112.847, 76.445, 0., 3.64, 0.74, "", "", "", 
  "", "", "", "", "", "", "", "", "", "", "", "", "", "", "", "", "", "", "", 
  "", "", "", "", 51.85, 39244., 19347.5, "", "", "", "", "", "", 5.46, "", 
  "", "", 13.8, 86.75, ""}, {"MCO", "Europe", "Monaco", "2020-11-24", 587., 
  4., 4.286, 3., 0., 0., 14957.701, 101.926, 109.207, 76.445, 0., 0., 0.75, 
  "", "", "", "", "", "", "", "", "", "", "", "", "", "", "", "", "", "", "", 
  "", "", "", "", "", "", "", 51.85, 39244., 19347.5, "", "", "", "", "", "", 
  5.46, "", "", "", 13.8, 86.75, ""}, {"MCO", "Europe", "Monaco", 
  "2020-11-25", 594., 7., 4.143, 3., 0., 0., 15136.072, 178.371, 105.567, 
  76.445, 0., 0., 0.77, "", "", "", "", "", "", "", "", "", "", "", "", "", 
  "", "", "", "", "", "", "", "", "", "", "", "", "", 51.85, 39244., 19347.5, 
  "", "", "", "", "", "", 5.46, "", "", "", 13.8, 86.75, ""}, 
 {"MCO", "Europe", "Monaco", "2020-11-26", 600., 6., 3.857, 3., 0., 0., 
  15288.961, 152.89, 98.286, 76.445, 0., 0., 0.79, "", "", "", "", "", "", 
  "", "", "", "", "", "", "", "", "", "", "", "", "", "", "", "", "", "", "", 
  "", 51.85, 39244., 19347.5, "", "", "", "", "", "", 5.46, "", "", "", 13.8, 
  86.75, ""}, {"MCO", "Europe", "Monaco", "2020-11-27", 603., 3., 3.714, 3., 
  0., 0., 15365.406, 76.445, 94.646, 76.445, 0., 0., 0.81, "", "", "", "", 
  "", "", "", "", "", "", "", "", "", "", "", "", "", "", "", "", "", "", "", 
  "", "", "", 51.85, 39244., 19347.5, "", "", "", "", "", "", 5.46, "", "", 
  "", 13.8, 86.75, ""}, {"MCO", "Europe", "Monaco", "2020-11-28", 607., 4., 
  3.714, 3., 0., 0., 15467.333, 101.926, 94.646, 76.445, 0., 0., 0.84, "", 
  "", "", "", "", "", "", "", "", "", "", "", "", "", "", "", "", "", "", "", 
  "", "", "", "", "", "", 51.85, 39244., 19347.5, "", "", "", "", "", "", 
  5.46, "", "", "", 13.8, 86.75, ""}, {"MCO", "Europe", "Monaco", 
  "2020-11-29", 608., 1., 3.714, 3., 0., 0., 15492.814, 25.482, 94.646, 
  76.445, 0., 0., 0.86, "", "", "", "", "", "", "", "", "", "", "", "", "", 
  "", "", "", "", "", "", "", "", "", "", "", "", "", 51.85, 39244., 19347.5, 
  "", "", "", "", "", "", 5.46, "", "", "", 13.8, 86.75, ""}, 
 {"MCO", "Europe", "Monaco", "2020-11-30", 609., 1., 3.714, 3., 0., 0., 
  15518.296, 25.482, 94.646, 76.445, 0., 0., 0.89, "", "", "", "", "", "", 
  "", "", "", "", "", "", "", "", "", "", "", "", "", "", "", "", "", "", "", 
  "", 51.85, 39244., 19347.5, "", "", "", "", "", "", 5.46, "", "", "", 13.8, 
  86.75, ""}, {"MCO", "Europe", "Monaco", "2020-12-01", 617., 8., 4.286, 3., 
  0., 0., 15722.149, 203.853, 109.207, 76.445, 0., 0., 0.92, "", "", "", "", 
  "", "", "", "", "", "", "", "", "", "", "", "", "", "", "", "", "", "", "", 
  "", "", "", 51.85, 39244., 19347.5, "", "", "", "", "", "", 5.46, "", "", 
  "", 13.8, 86.75, ""}, {"MCO", "Europe", "Monaco", "2020-12-02", 621., 4., 
  3.857, 3., 0., 0., 15824.075, 101.926, 98.286, 76.445, 0., 0., 0.94, "", 
  "", "", "", "", "", "", "", "", "", "", "", "", "", "", "", "", "", "", "", 
  "", "", "", "", "", "", 51.85, 39244., 19347.5, "", "", "", "", "", "", 
  5.46, "", "", "", 13.8, 86.75, ""}, {"MCO", "Europe", "Monaco", 
  "2020-12-03", 630., 9., 4.286, 3., 0., 0., 16053.409, 229.334, 109.207, 
  76.445, 0., 0., 0.97, "", "", "", "", "", "", "", "", "", "", "", "", "", 
  "", "", "", "", "", "", "", "", "", "", "", "", "", 51.85, 39244., 19347.5, 
  "", "", "", "", "", "", 5.46, "", "", "", 13.8, 86.75, ""}, 
 {"MCO", "Europe", "Monaco", "2020-12-04", 630., 0., 3.857, 3., 0., 0., 
  16053.409, 0., 98.286, 76.445, 0., 0., 0.98, "", "", "", "", "", "", "", 
  "", "", "", "", "", "", "", "", "", "", "", "", "", "", "", "", "", "", "", 
  51.85, 39244., 19347.5, "", "", "", "", "", "", 5.46, "", "", "", 13.8, 
  86.75, ""}, {"MCO", "Europe", "Monaco", "2020-12-05", 637., 7., 4.286, 3., 
  0., 0., 16231.781, 178.371, 109.207, 76.445, 0., 0., 1.01, "", "", "", "", 
  "", "", "", "", "", "", "", "", "", "", "", "", "", "", "", "", "", "", "", 
  "", "", "", 51.85, 39244., 19347.5, "", "", "", "", "", "", 5.46, "", "", 
  "", 13.8, 86.75, ""}, {"MCO", "Europe", "Monaco", "2020-12-06", 638., 1., 
  4.286, 3., 0., 0., 16257.262, 25.482, 109.207, 76.445, 0., 0., 1.03, "", 
  "", "", "", "", "", "", "", "", "", "", "", "", "", "", "", "", "", "", "", 
  "", "", "", "", "", "", 51.85, 39244., 19347.5, "", "", "", "", "", "", 
  5.46, "", "", "", 13.8, 86.75, ""}, {"MCO", "Europe", "Monaco", 
  "2020-12-07", 641., 3., 4.571, 3., 0., 0., 16333.707, 76.445, 116.487, 
  76.445, 0., 0., 1.05, "", "", "", "", "", "", "", "", "", "", "", "", "", 
  "", "", "", "", "", "", "", "", "", "", "", "", "", 51.85, 39244., 19347.5, 
  "", "", "", "", "", "", 5.46, "", "", "", 13.8, 86.75, ""}, 
 {"MCO", "Europe", "Monaco", "2020-12-08", 648., 7., 4.429, 3., 0., 0., 
  16512.078, 178.371, 112.847, 76.445, 0., 0., 1.07, "", "", "", "", "", "", 
  "", "", "", "", "", "", "", "", "", "", "", "", "", "", "", "", "", "", "", 
  "", 51.85, 39244., 19347.5, "", "", "", "", "", "", 5.46, "", "", "", 13.8, 
  86.75, ""}, {"MCO", "Europe", "Monaco", "2020-12-09", 655., 7., 4.857, 3., 
  0., 0., 16690.449, 178.371, 123.768, 76.445, 0., 0., 1.08, "", "", "", "", 
  "", "", "", "", "", "", "", "", "", "", "", "", "", "", "", "", "", "", "", 
  "", "", "", 51.85, 39244., 19347.5, "", "", "", "", "", "", 5.46, "", "", 
  "", 13.8, 86.75, ""}, {"MCO", "Europe", "Monaco", "2020-12-10", 657., 2., 
  3.857, 3., 0., 0., 16741.413, 50.963, 98.286, 76.445, 0., 0., 1.09, "", "", 
  "", "", "", "", "", "", "", "", "", "", "", "", "", "", "", "", "", "", "", 
  "", "", "", "", "", 51.85, 39244., 19347.5, "", "", "", "", "", "", 5.46, 
  "", "", "", 13.8, 86.75, ""}, {"MCO", "Europe", "Monaco", "2020-12-11", 
  659., 2., 4.143, 3., 0., 0., 16792.376, 50.963, 105.567, 76.445, 0., 0., 
  1.13, "", "", "", "", "", "", "", "", "", "", "", "", "", "", "", "", "", 
  "", "", "", "", "", "", "", "", "", 51.85, 39244., 19347.5, "", "", "", "", 
  "", "", 5.46, "", "", "", 13.8, 86.75, ""}, {"MCO", "Europe", "Monaco", 
  "2020-12-12", 668., 9., 4.429, 3., 0., 0., 17021.71, 229.334, 112.847, 
  76.445, 0., 0., 1.19, "", "", "", "", "", "", "", "", "", "", "", "", "", 
  "", "", "", "", "", "", "", "", "", "", "", "", "", 51.85, 39244., 19347.5, 
  "", "", "", "", "", "", 5.46, "", "", "", 13.8, 86.75, ""}, 
 {"MCO", "Europe", "Monaco", "2020-12-13", 668., 0., 4.286, 3., 0., 0., 
  17021.71, 0., 109.207, 76.445, 0., 0., 1.22, "", "", "", "", "", "", "", 
  "", "", "", "", "", "", "", "", "", "", "", "", "", "", "", "", "", "", "", 
  51.85, 39244., 19347.5, "", "", "", "", "", "", 5.46, "", "", "", 13.8, 
  86.75, ""}, {"MCO", "Europe", "Monaco", "2020-12-14", 671., 3., 4.286, 3., 
  0., 0., 17098.155, 76.445, 109.207, 76.445, 0., 0., 1.27, "", "", "", "", 
  "", "", "", "", "", "", "", "", "", "", "", "", "", "", "", "", "", "", "", 
  "", "", "", 51.85, 39244., 19347.5, "", "", "", "", "", "", 5.46, "", "", 
  "", 13.8, 86.75, ""}, {"MCO", "Europe", "Monaco", "2020-12-15", 678., 7., 
  4.286, 3., 0., 0., 17276.526, 178.371, 109.207, 76.445, 0., 0., 1.31, "", 
  "", "", "", "", "", "", "", "", "", "", "", "", "", "", "", "", "", "", "", 
  "", "", "", "", "", "", 51.85, 39244., 19347.5, "", "", "", "", "", "", 
  5.46, "", "", "", 13.8, 86.75, ""}, {"MCO", "Europe", "Monaco", 
  "2020-12-16", 685., 7., 4.286, 3., 0., 0., 17454.898, 178.371, 109.207, 
  76.445, 0., 0., 1.37, "", "", "", "", "", "", "", "", "", "", "", "", "", 
  "", "", "", "", "", "", "", "", "", "", "", "", "", 51.85, 39244., 19347.5, 
  "", "", "", "", "", "", 5.46, "", "", "", 13.8, 86.75, ""}, 
 {"MCO", "Europe", "Monaco", "2020-12-17", 700., 15., 6.143, 3., 0., 0., 
  17837.122, 382.224, 156.53, 76.445, 0., 0., 1.42, "", "", "", "", "", "", 
  "", "", "", "", "", "", "", "", "", "", "", "", "", "", "", "", "", "", "", 
  "", 51.85, 39244., 19347.5, "", "", "", "", "", "", 5.46, "", "", "", 13.8, 
  86.75, ""}, {"MCO", "Europe", "Monaco", "2020-12-18", 715., 15., 8., 3., 
  0., 0., 18219.346, 382.224, 203.853, 76.445, 0., 0., 1.44, "", "", "", "", 
  "", "", "", "", "", "", "", "", "", "", "", "", "", "", "", "", "", "", "", 
  "", "", "", 51.85, 39244., 19347.5, "", "", "", "", "", "", 5.46, "", "", 
  "", 13.8, 86.75, ""}, {"MCO", "Europe", "Monaco", "2020-12-19", 723., 8., 
  7.857, 3., 0., 0., 18423.198, 203.853, 200.213, 76.445, 0., 0., 1.42, "", 
  "", "", "", "", "", "", "", "", "", "", "", "", "", "", "", "", "", "", "", 
  "", "", "", "", "", "", 51.85, 39244., 19347.5, "", "", "", "", "", "", 
  5.46, "", "", "", 13.8, 86.75, ""}, {"MCO", "Europe", "Monaco", 
  "2020-12-20", 728., 5., 8.571, 3., 0., 0., 18550.606, 127.408, 218.414, 
  76.445, 0., 0., 1.41, "", "", "", "", "", "", "", "", "", "", "", "", "", 
  "", "", "", "", "", "", "", "", "", "", "", "", "", 51.85, 39244., 19347.5, 
  "", "", "", "", "", "", 5.46, "", "", "", 13.8, 86.75, ""}, 
 {"MCO", "Europe", "Monaco", "2020-12-21", 742., 14., 10.143, 3., 0., 0., 
  18907.349, 356.742, 258.456, 76.445, 0., 0., 1.4, "", "", "", "", "", "", 
  "", "", "", "", "", "", "", "", "", "", "", "", "", "", "", "", "", "", "", 
  "", 51.85, 39244., 19347.5, "", "", "", "", "", "", 5.46, "", "", "", 13.8, 
  86.75, ""}, {"MCO", "Europe", "Monaco", "2020-12-22", 756., 14., 11.143, 
  3., 0., 0., 19264.091, 356.742, 283.938, 76.445, 0., 0., 1.36, "", "", "", 
  "", "", "", "", "", "", "", "", "", "", "", "", "", "", "", "", "", "", "", 
  "", "", "", "", 51.85, 39244., 19347.5, "", "", "", "", "", "", 5.46, "", 
  "", "", 13.8, 86.75, ""}, {"MCO", "Europe", "Monaco", "2020-12-23", 767., 
  11., 11.714, 3., 0., 0., 19544.389, 280.298, 298.499, 76.445, 0., 0., 1.33, 
  "", "", "", "", "", "", "", "", "", "", "", "", "", "", "", "", "", "", "", 
  "", "", "", "", "", "", "", 51.85, 39244., 19347.5, "", "", "", "", "", "", 
  5.46, "", "", "", 13.8, 86.75, ""}, {"MCO", "Europe", "Monaco", 
  "2020-12-24", 783., 16., 11.857, 3., 0., 0., 19952.095, 407.706, 302.139, 
  76.445, 0., 0., 1.32, "", "", "", "", "", "", "", "", "", "", "", "", "", 
  "", "", "", "", "", "", "", "", "", "", "", "", "", 51.85, 39244., 19347.5, 
  "", "", "", "", "", "", 5.46, "", "", "", 13.8, 86.75, ""}, 
 {"MCO", "Europe", "Monaco", "2020-12-25", 789., 6., 10.571, 3., 0., 0., 
  20104.984, 152.89, 269.377, 76.445, 0., 0., 1.3, "", "", "", "", "", "", 
  "", "", "", "", "", "", "", "", "", "", "", "", "", "", "", "", "", "", "", 
  "", 51.85, 39244., 19347.5, "", "", "", "", "", "", 5.46, "", "", "", 13.8, 
  86.75, ""}, {"MCO", "Europe", "Monaco", "2020-12-26", 797., 8., 10.571, 3., 
  0., 0., 20308.837, 203.853, 269.377, 76.445, 0., 0., 1.3, "", "", "", "", 
  "", "", "", "", "", "", "", "", "", "", "", "", "", "", "", "", "", "", "", 
  "", "", "", 51.85, 39244., 19347.5, "", "", "", "", "", "", 5.46, "", "", 
  "", 13.8, 86.75, ""}, {"MCO", "Europe", "Monaco", "2020-12-27", 797., 0., 
  9.857, 3., 0., 0., 20308.837, 0., 251.176, 76.445, 0., 0., 1.32, "", "", 
  "", "", "", "", "", "", "", "", "", "", "", "", "", "", "", "", "", "", "", 
  "", "", "", "", "", 51.85, 39244., 19347.5, "", "", "", "", "", "", 5.46, 
  "", "", "", 13.8, 86.75, ""}, {"MCO", "Europe", "Monaco", "2020-12-28", 
  801., 4., 8.429, 3., 0., 0., 20410.763, 101.926, 214.774, 76.445, 0., 0., 
  1.35, "", "", "", "", "", "", "", "", "", "", "", "", "", "", "", "", "", 
  "", "", "", "", "", "", "", "", "", 51.85, 39244., 19347.5, "", "", "", "", 
  "", "", 5.46, "", "", "", 13.8, 86.75, ""}, {"MCO", "Europe", "Monaco", 
  "2020-12-29", 827., 26., 10.143, 3., 0., 0., 21073.285, 662.522, 258.456, 
  76.445, 0., 0., 1.4, "", "", "", "", "", "", "", "", "", "", "", "", "", 
  "", "", "", "", "", "", "", "", "", "", "", "", "", 51.85, 39244., 19347.5, 
  "", "", "", "", "", "", 5.46, "", "", "", 13.8, 86.75, ""}, 
 {"MCO", "Europe", "Monaco", "2020-12-30", 853., 26., 12.286, 3., 0., 0., 
  21735.807, 662.522, 313.06, 76.445, 0., 0., 1.4, "", "", "", "", "", "", 
  "", "", "", "", "", "", "", "", "", "", "", 0., "", "", "", "", 0., "", "", 
  "", 51.85, 39244., 19347.5, "", "", "", "", "", "", 5.46, "", "", "", 13.8, 
  86.75, ""}, {"MCO", "Europe", "Monaco", "2020-12-31", 875., 22., 13.143, 
  3., 0., 0., 22296.402, 560.595, 334.901, 76.445, 0., 0., 1.38, "", "", "", 
  "", "", "", "", "", "", "", "", "", "", "", "", "", "", "", "", "", "", 
  126., "", "", "", 3211., 51.85, 39244., 19347.5, "", "", "", "", "", "", 
  5.46, "", "", "", 13.8, 86.75, ""}, {"MCO", "Europe", "Monaco", 
  "2021-01-01", 885., 10., 13.714, 3., 0., 0., 22551.218, 254.816, 349.462, 
  76.445, 0., 0., 1.36, "", "", "", "", "", "", "", "", "", "", "", "", "", 
  "", "", "", "", "", "", "", "", 126., "", "", "", 3211., 51.85, 39244., 
  19347.5, "", "", "", "", "", "", 5.46, "", "", "", 13.8, 86.75, ""}, 
 {"MCO", "Europe", "Monaco", "2021-01-02", 901., 16., 14.857, 3., 0., 0., 
  22958.924, 407.706, 378.584, 76.445, 0., 0., 1.35, "", "", "", "", "", "", 
  "", "", "", "", "", "", "", "", "", "", "", "", "", "", "", 126., "", "", 
  "", 3211., 51.85, 39244., 19347.5, "", "", "", "", "", "", 5.46, "", "", 
  "", 13.8, 86.75, ""}, {"MCO", "Europe", "Monaco", "2021-01-03", 907., 6., 
  15.714, 3., 0., 0., 23111.813, 152.89, 400.425, 76.445, 0., 0., 1.34, "", 
  "", "", "", "", "", "", "", "", "", "", "", "", "", "", "", "", "", "", "", 
  "", 126., "", "", "", 3211., 51.85, 39244., 19347.5, "", "", "", "", "", 
  "", 5.46, "", "", "", 13.8, 86.75, ""}, {"MCO", "Europe", "Monaco", 
  "2021-01-04", 917., 10., 16.571, 3., 0., 0., 23366.629, 254.816, 422.267, 
  76.445, 0., 0., 1.34, "", "", "", "", "", "", "", "", "", "", "", "", "", 
  "", "", "", "", "", "", "", "", 126., "", "", "", 3211., 51.85, 39244., 
  19347.5, "", "", "", "", "", "", 5.46, "", "", "", 13.8, 86.75, ""}, 
 {"MCO", "Europe", "Monaco", "2021-01-05", 947., 30., 17.143, 3., 0., 0., 
  24131.077, 764.448, 436.827, 76.445, 0., 0., 1.34, "", "", "", "", "", "", 
  "", "", "", "", "", "", "", "", "", "", "", "", "", "", "", 126., "", "", 
  "", 3211., 51.85, 39244., 19347.5, "", "", "", "", "", "", 5.46, "", "", 
  "", 13.8, 86.75, ""}, {"MCO", "Europe", "Monaco", "2021-01-06", 978., 31., 
  17.857, 3., 0., 0., 24921.007, 789.93, 455.029, 76.445, 0., 0., 1.34, "", 
  "", "", "", "", "", "", "", "", "", "", "", "", "", "", "", "", "", "", "", 
  "", 126., "", "", "", 3211., 51.85, 39244., 19347.5, "", "", "", "", "", 
  "", 5.46, "", "", "", 13.8, 86.75, ""}, {"MCO", "Europe", "Monaco", 
  "2021-01-07", 1018., 40., 20.429, 3., 0., 0., 25940.271, 1019.264, 520.553, 
  76.445, 0., 0., 1.31, "", "", "", "", "", "", "", "", "", "", "", "", "", 
  "", "", "", "", "", "", "", "", 126., "", "", "", 3211., 51.85, 39244., 
  19347.5, "", "", "", "", "", "", 5.46, "", "", "", 13.8, 86.75, ""}, 
 {"MCO", "Europe", "Monaco", "2021-01-08", 1041., 23., 22.286, 4., 1., 0.143, 
  26526.348, 586.077, 567.876, 101.926, 25.482, 3.64, 1.27, "", "", "", "", 
  "", "", "", "", "", "", "", "", "", "", "", "", "", "", "", "", "", 126., 
  "", "", "", 3211., 51.85, 39244., 19347.5, "", "", "", "", "", "", 5.46, 
  "", "", "", 13.8, 86.75, ""}, {"MCO", "Europe", "Monaco", "2021-01-09", 
  1053., 12., 21.714, 4., 0., 0.143, 26832.127, 305.779, 553.315, 101.926, 
  0., 3.64, 1.22, "", "", "", "", "", "", "", "", "", "", "", "", "", "", "", 
  "", "", "", "", "", "", 126., "", "", "", 3211., 51.85, 39244., 19347.5, 
  "", "", "", "", "", "", 5.46, "", "", "", 13.8, 86.75, ""}, 
 {"MCO", "Europe", "Monaco", "2021-01-10", 1057., 4., 21.429, 4., 0., 0.143, 
  26934.054, 101.926, 546.034, 101.926, 0., 3.64, 1.19, "", "", "", "", "", 
  "", "", "", "", "", "", "", "", "", "", "", "", "", "", "", "", 126., "", 
  "", "", 3211., 51.85, 39244., 19347.5, "", "", "", "", "", "", 5.46, "", 
  "", "", 13.8, 86.75, ""}, {"MCO", "Europe", "Monaco", "2021-01-11", 1070., 
  13., 21.857, 4., 0., 0.143, 27265.314, 331.261, 556.955, 101.926, 0., 3.64, 
  1.18, "", "", "", "", "", "", "", "", "", "", "", "", "", "", "", "", "", 
  "", "", "", "", 126., "", "", "", 3211., 51.85, 39244., 19347.5, "", "", 
  "", "", "", "", 5.46, "", "", "", 13.8, 86.75, ""}, 
 {"MCO", "Europe", "Monaco", "2021-01-12", 1092., 22., 20.714, 7., 3., 0.571, 
  27825.91, 560.595, 527.833, 178.371, 76.445, 14.561, 1.16, "", "", "", "", 
  "", "", "", "", "", "", "", "", "", "", "", "", "", "", "", "", "", 126., 
  "", "", "", 3211., 51.85, 39244., 19347.5, "", "", "", "", "", "", 5.46, 
  "", "", "", 13.8, 86.75, ""}, {"MCO", "Europe", "Monaco", "2021-01-13", 
  1128., 36., 21.429, 7., 0., 0.571, 28743.247, 917.338, 546.034, 178.371, 
  0., 14.561, 1.16, "", "", "", "", "", "", "", "", "", "", "", "", "", "", 
  "", "", "", "", "", "", "", 126., "", "", "", 3211., 51.85, 39244., 
  19347.5, "", "", "", "", "", "", 5.46, "", "", "", 13.8, 86.75, ""}, 
 {"MCO", "Europe", "Monaco", "2021-01-14", 1145., 17., 18.143, 7., 0., 0.571, 
  29176.435, 433.187, 462.309, 178.371, 0., 14.561, 1.14, "", "", "", "", "", 
  "", "", "", "", "", "", "", "", "", "", "", "", "", "", "", "", 126., "", 
  "", "", 3211., 51.85, 39244., 19347.5, "", "", "", "", "", "", 5.46, "", 
  "", "", 13.8, 86.75, ""}, {"MCO", "Europe", "Monaco", "2021-01-15", 1169., 
  24., 18.286, 7., 0., 0.429, 29787.993, 611.558, 465.949, 178.371, 0., 
  10.921, 1.13, "", "", "", "", "", "", "", "", "", "", "", "", "", "", "", 
  "", "", "", "", "", "", 126., "", "", "", 3211., 51.85, 39244., 19347.5, 
  "", "", "", "", "", "", 5.46, "", "", "", 13.8, 86.75, ""}, 
 {"MCO", "Europe", "Monaco", "2021-01-16", 1194., 25., 20.143, 7., 0., 0.429, 
  30425.033, 637.04, 513.272, 178.371, 0., 10.921, 1.12, "", "", "", "", "", 
  "", "", "", "", "", "", "", "", "", "", "", "", "", "", "", "", 126., "", 
  "", "", 3211., 51.85, 39244., 19347.5, "", "", "", "", "", "", 5.46, "", 
  "", "", 13.8, 86.75, ""}, {"MCO", "Europe", "Monaco", "2021-01-17", 1205., 
  11., 21.143, 7., 0., 0.429, 30705.331, 280.298, 538.754, 178.371, 0., 
  10.921, 1.11, "", "", "", "", "", "", "", "", "", "", "", "", "", "", "", 
  "", "", "", "", "", "", 126., "", "", "", 3211., 51.85, 39244., 19347.5, 
  "", "", "", "", "", "", 5.46, "", "", "", 13.8, 86.75, ""}, 
 {"MCO", "Europe", "Monaco", "2021-01-18", 1212., 7., 20.286, 7., 0., 0.429, 
  30883.702, 178.371, 516.913, 178.371, 0., 10.921, 1.09, "", "", "", "", "", 
  "", "", "", "", "", "", "", "", "", "", "", "", 2400., "", "", "", 126., 
  6.12, "", "", 3211., 51.85, 39244., 19347.5, "", "", "", "", "", "", 5.46, 
  "", "", "", 13.8, 86.75, ""}, {"MCO", "Europe", "Monaco", "2021-01-19", 
  1240., 28., 21.143, 9., 2., 0.286, 31597.187, 713.485, 538.754, 229.334, 
  50.963, 7.28, 1.08, "", "", "", "", "", "", "", "", "", "", "", "", "", "", 
  "", "", "", "", "", "", "", 150., "", "", "", 3822., 51.85, 39244., 
  19347.5, "", "", "", "", "", "", 5.46, "", "", "", 13.8, 86.75, ""}, 
 {"MCO", "Europe", "Monaco", "2021-01-20", 1262., 22., 19.143, 9., 0., 0.286, 
  32157.782, 560.595, 487.791, 229.334, 0., 7.28, 1.08, "", "", "", "", "", 
  "", "", "", "", "", "", "", "", "", "", "", "", "", "", "", "", 174., "", 
  "", "", 4434., 51.85, 39244., 19347.5, "", "", "", "", "", "", 5.46, "", 
  "", "", 13.8, 86.75, ""}, {"MCO", "Europe", "Monaco", "2021-01-21", 1287., 
  25., 20.286, 9., 0., 0.286, 32794.822, 637.04, 516.913, 229.334, 0., 7.28, 
  1.08, "", "", "", "", "", "", "", "", "", "", "", "", "", "", "", "", "", 
  "", "", "", "", 198., "", "", "", 5045., 51.85, 39244., 19347.5, "", "", 
  "", "", "", "", 5.46, "", "", "", 13.8, 86.75, ""}, 
 {"MCO", "Europe", "Monaco", "2021-01-22", 1311., 24., 20.286, 9., 0., 0.286, 
  33406.381, 611.558, 516.913, 229.334, 0., 7.28, 1.09, "", "", "", "", "", 
  "", "", "", "", "", "", "", "", "", "", "", "", "", "", "", "", 222., "", 
  "", "", 5657., 51.85, 39244., 19347.5, "", "", "", "", "", "", 5.46, "", 
  "", "", 13.8, 86.75, ""}, {"MCO", "Europe", "Monaco", "2021-01-23", 1345., 
  34., 21.571, 9., 0., 0.286, 34272.755, 866.374, 549.675, 229.334, 0., 7.28, 
  1.08, "", "", "", "", "", "", "", "", "", "", "", "", "", "", "", "", "", 
  "", "", "", "", 246., "", "", "", 6268., 51.85, 39244., 19347.5, "", "", 
  "", "", "", "", 5.46, "", "", "", 13.8, 86.75, ""}, 
 {"MCO", "Europe", "Monaco", "2021-01-24", 1357., 12., 21.714, 9., 0., 0.286, 
  34578.534, 305.779, 553.315, 229.334, 0., 7.28, 1.07, "", "", "", "", "", 
  "", "", "", "", "", "", "", "", "", "", "", "", "", "", "", "", 270., "", 
  "", "", 6880., 51.85, 39244., 19347.5, "", "", "", "", "", "", 5.46, "", 
  "", "", 13.8, 86.75, ""}, {"MCO", "Europe", "Monaco", "2021-01-25", 1368., 
  11., 22.286, 9., 0., 0.286, 34858.832, 280.298, 567.876, 229.334, 0., 7.28, 
  1.05, "", "", "", "", "", "", "", "", "", "", "", "", "", "", "", "", "", 
  "", "", "", "", 294., "", "", "", 7492., 51.85, 39244., 19347.5, "", "", 
  "", "", "", "", 5.46, "", "", "", 13.8, 86.75, ""}, 
 {"MCO", "Europe", "Monaco", "2021-01-26", 1399., 31., 22.714, 9., 0., 0., 
  35648.762, 789.93, 578.796, 229.334, 0., 0., 1.03, "", "", "", "", "", "", 
  "", "", "", "", "", "", "", "", "", "", "", "", "", "", "", 294., "", "", 
  "", 7492., 51.85, 39244., 19347.5, "", "", "", "", "", "", 5.46, "", "", 
  "", 13.8, 86.75, ""}, {"MCO", "Europe", "Monaco", "2021-01-27", 1413., 14., 
  21.571, 10., 1., 0.143, 36005.504, 356.742, 549.675, 254.816, 25.482, 3.64, 
  1.01, "", "", "", "", "", "", "", "", "", "", "", "", "", "", "", "", "", 
  "", "", "", "", 294., "", "", "", 7492., 51.85, 39244., 19347.5, "", "", 
  "", "", "", "", 5.46, "", "", "", 13.8, 86.75, ""}, 
 {"MCO", "Europe", "Monaco", "2021-01-28", 1430., 17., 20.429, 11., 1., 
  0.286, 36438.691, 433.187, 520.553, 280.298, 25.482, 7.28, 1.02, "", "", 
  "", "", "", "", "", "", "", "", "", "", "", "", "", "", "", "", "", "", "", 
  294., "", "", "", 7492., 51.85, 39244., 19347.5, "", "", "", "", "", "", 
  5.46, "", "", "", 13.8, 86.75, ""}, {"MCO", "Europe", "Monaco", 
  "2021-01-29", 1430., 0., 17., 11., 0., 0.286, 36438.691, 0., 433.187, 
  280.298, 0., 7.28, 1.04, "", "", "", "", "", "", "", "", "", "", "", "", 
  "", "", "", "", "", "", "", "", "", 294., "", "", "", 7492., 51.85, 39244., 
  19347.5, "", "", "", "", "", "", 5.46, "", "", "", 13.8, 86.75, ""}, 
 {"MCO", "Europe", "Monaco", "2021-01-30", 1475., 45., 18.571, 11., 0., 
  0.286, 37585.363, 1146.672, 473.23, 280.298, 0., 7.28, 1.08, "", "", "", 
  "", "", "", "", "", "", "", "", "", "", "", "", "", "", "", "", "", "", 
  294., "", "", "", 7492., 51.85, 39244., 19347.5, "", "", "", "", "", "", 
  5.46, "", "", "", 13.8, 86.75, ""}, {"MCO", "Europe", "Monaco", 
  "2021-01-31", 1489., 14., 18.857, 13., 2., 0.571, 37942.106, 356.742, 
  480.51, 331.261, 50.963, 14.561, 1.08, "", "", "", "", "", "", "", "", "", 
  "", "", "", "", "", "", "", "", "", "", "", "", 294., "", "", "", 7492., 
  51.85, 39244., 19347.5, "", "", "", "", "", "", 5.46, "", "", "", 13.8, 
  86.75, ""}, {"MCO", "Europe", "Monaco", "2021-02-01", 1499., 10., 18.714, 
  14., 1., 0.714, 38196.922, 254.816, 476.87, 356.742, 25.482, 18.201, 1.07, 
  "", "", "", "", "", "", "", "", "", "", "", "", "", "", "", "", "", "", "", 
  "", "", 294., "", "", "", 7492., 51.85, 39244., 19347.5, "", "", "", "", 
  "", "", 5.46, "", "", "", 13.8, 86.75, ""}, {"MCO", "Europe", "Monaco", 
  "2021-02-02", 1543., 44., 20.571, 17., 3., 1.143, 39318.112, 1121.191, 
  524.193, 433.187, 76.445, 29.122, 1.07, "", "", "", "", "", "", "", "", "", 
  "", "", "", "", "", "", "", "", "", "", "", "", 294., "", "", "", 7492., 
  51.85, 39244., 19347.5, "", "", "", "", "", "", 5.46, "", "", "", 13.8, 
  86.75, ""}, {"MCO", "Europe", "Monaco", "2021-02-03", 1572., 29., 22.714, 
  18., 1., 1.143, 40057.079, 738.966, 578.796, 458.669, 25.482, 29.122, 1.05, 
  "", "", "", "", "", "", "", "", "", "", "", "", "", "", "", "", "", "", "", 
  "", "", 294., "", "", "", 7492., 51.85, 39244., 19347.5, "", "", "", "", 
  "", "", 5.46, "", "", "", 13.8, 86.75, ""}, {"MCO", "Europe", "Monaco", 
  "2021-02-04", 1596., 24., 23.714, 18., 0., 1., 40668.637, 611.558, 604.278, 
  458.669, 0., 25.482, 1.03, "", "", "", "", "", "", "", "", "", "", "", "", 
  "", "", "", "", "", "", "", "", "", 294., "", "", "", 7492., 51.85, 39244., 
  19347.5, "", "", "", "", "", "", 5.46, "", "", "", 13.8, 86.75, ""}, 
 {"MCO", "Europe", "Monaco", "2021-02-05", 1625., 29., 27.857, 19., 1., 
  1.143, 41407.604, 738.966, 709.845, 484.15, 25.482, 29.122, 1.01, "", "", 
  "", "", "", "", "", "", "", "", "", "", "", "", "", "", "", "", "", "", "", 
  294., "", "", "", 7492., 51.85, 39244., 19347.5, "", "", "", "", "", "", 
  5.46, "", "", "", 13.8, 86.75, ""}, {"MCO", "Europe", "Monaco", 
  "2021-02-06", 1647., 22., 24.571, 19., 0., 1.143, 41968.199, 560.595, 
  626.119, 484.15, 0., 29.122, 0.98, "", "", "", "", "", "", "", "", "", "", 
  "", "", "", "", "", "", "", "", "", "", "", 294., "", "", "", 7492., 51.85, 
  39244., 19347.5, "", "", "", "", "", "", 5.46, "", "", "", 13.8, 86.75, 
  ""}, {"MCO", "Europe", "Monaco", "2021-02-07", 1655., 8., 23.714, 19., 0., 
  0.857, 42172.052, 203.853, 604.278, 484.15, 0., 21.841, 0.96, "", "", "", 
  "", "", "", "", "", "", "", "", "", "", "", "", "", "", "", "", "", "", 
  294., "", "", "", 7492., 51.85, 39244., 19347.5, "", "", "", "", "", "", 
  5.46, "", "", "", 13.8, 86.75, ""}, {"MCO", "Europe", "Monaco", 
  "2021-02-08", 1665., 10., 23.714, 19., 0., 0.714, 42426.868, 254.816, 
  604.278, 484.15, 0., 18.201, 0.93, "", "", "", "", "", "", "", "", "", "", 
  "", "", "", "", "", "", "", "", "", "", "", 294., "", "", "", 7492., 51.85, 
  39244., 19347.5, "", "", "", "", "", "", 5.46, "", "", "", 13.8, 86.75, 
  ""}, {"MCO", "Europe", "Monaco", "2021-02-09", 1695., 30., 21.714, 19., 0., 
  0.286, 43191.316, 764.448, 553.315, 484.15, 0., 7.28, 0.91, "", "", "", "", 
  "", "", "", "", "", "", "", "", "", "", "", "", "", "", "", "", "", 294., 
  "", "", "", 7492., 51.85, 39244., 19347.5, "", "", "", "", "", "", 5.46, 
  "", "", "", 13.8, 86.75, ""}, {"MCO", "Europe", "Monaco", "2021-02-10", 
  1717., 22., 20.714, 19., 0., 0.143, 43751.911, 560.595, 527.833, 484.15, 
  0., 3.64, 0.89, "", "", "", "", "", "", "", "", "", "", "", "", "", "", "", 
  "", "", "", "", "", "", 294., "", "", "", 7492., 51.85, 39244., 19347.5, 
  "", "", "", "", "", "", 5.46, "", "", "", 13.8, 86.75, ""}, 
 {"MCO", "Europe", "Monaco", "2021-02-11", 1735., 18., 19.857, 19., 0., 
  0.143, 44210.58, 458.669, 505.992, 484.15, 0., 3.64, 0.88, "", "", "", "", 
  "", "", "", "", "", "", "", "", "", "", "", "", "", "", "", "", "", 294., 
  "", "", "", 7492., 51.85, 39244., 19347.5, "", "", "", "", "", "", 5.46, 
  "", "", "", 13.8, 86.75, ""}, {"MCO", "Europe", "Monaco", "2021-02-12", 
  1752., 17., 18.143, 21., 2., 0.286, 44643.767, 433.187, 462.309, 535.114, 
  50.963, 7.28, 0.87, "", "", "", "", "", "", "", "", "", "", "", "", "", "", 
  "", "", "", "", "", "", "", 294., "", "", "", 7492., 51.85, 39244., 
  19347.5, "", "", "", "", "", "", 5.46, "", "", "", 13.8, 86.75, ""}, 
 {"MCO", "Europe", "Monaco", "2021-02-13", 1755., 3., 15.429, 21., 0., 0.286, 
  44720.212, 76.445, 393.145, 535.114, 0., 7.28, 0.86, "", "", "", "", "", 
  "", "", "", "", "", "", "", "", "", "", "", "", "", "", "", "", 294., "", 
  "", "", 7492., 51.85, 39244., 19347.5, "", "", "", "", "", "", 5.46, "", 
  "", "", 13.8, 86.75, ""}, {"MCO", "Europe", "Monaco", "2021-02-14", 1760., 
  5., 15., 21., 0., 0.286, 44847.62, 127.408, 382.224, 535.114, 0., 7.28, 
  0.87, "", "", "", "", "", "", "", "", "", "", "", "", "", "", "", "", "", 
  "", "", "", "", 294., "", "", "", 7492., 51.85, 39244., 19347.5, "", "", 
  "", "", "", "", 5.46, "", "", "", 13.8, 86.75, ""}, 
 {"MCO", "Europe", "Monaco", "2021-02-15", 1774., 14., 15.571, 21., 0., 
  0.286, 45204.362, 356.742, 396.785, 535.114, 0., 7.28, 0.88, "", "", "", 
  "", "", "", "", "", "", "", "", "", "", "", "", "", "", "", "", "", "", 
  294., "", "", "", 7492., 57.41, 39244., 19347.5, "", "", "", "", "", "", 
  5.46, "", "", "", 13.8, 86.75, ""}, {"MCO", "Europe", "Monaco", 
  "2021-02-16", 1787., 13., 13.143, 21., 0., 0.286, 45535.623, 331.261, 
  334.901, 535.114, 0., 7.28, 0.88, "", "", "", "", "", "", "", "", "", "", 
  "", "", "", "", "", "", "", "", "", "", "", 294., "", "", "", 7492., 57.41, 
  39244., 19347.5, "", "", "", "", "", "", 5.46, "", "", "", 13.8, 86.75, 
  ""}, {"MCO", "Europe", "Monaco", "2021-02-17", 1816., 29., 14.143, 22., 1., 
  0.429, 46274.59, 738.966, 360.383, 560.595, 25.482, 10.921, 0.9, "", "", 
  "", "", "", "", "", "", "", "", "", "", "", "", "", "", "", "", "", "", "", 
  294., "", "", "", 7492., 57.41, 39244., 19347.5, "", "", "", "", "", "", 
  5.46, "", "", "", 13.8, 86.75, ""}, {"MCO", "Europe", "Monaco", 
  "2021-02-18", 1835., 19., 14.286, 22., 0., 0.429, 46758.74, 484.15, 
  364.023, 560.595, 0., 10.921, 0.89, "", "", "", "", "", "", "", "", "", "", 
  "", "", "", "", "", "", "", "", "", "", "", 294., "", "", "", 7492., 57.41, 
  39244., 19347.5, "", "", "", "", "", "", 5.46, "", "", "", 13.8, 86.75, 
  ""}, {"MCO", "Europe", "Monaco", "2021-02-19", 1844., 9., 13.143, 22., 0., 
  0.143, 46988.075, 229.334, 334.901, 560.595, 0., 3.64, 0.89, "", "", "", 
  "", "", "", "", "", "", "", "", "", "", "", "", "", "", "", "", "", "", 
  294., "", "", "", 7492., 57.41, 39244., 19347.5, "", "", "", "", "", "", 
  5.46, "", "", "", 13.8, 86.75, ""}, {"MCO", "Europe", "Monaco", 
  "2021-02-20", 1862., 18., 15.286, 22., 0., 0.143, 47446.743, 458.669, 
  389.504, 560.595, 0., 3.64, 0.9, "", "", "", "", "", "", "", "", "", "", 
  "", "", "", "", "", "", "", "", "", "", "", 294., "", "", "", 7492., 57.41, 
  39244., 19347.5, "", "", "", "", "", "", 5.46, "", "", "", 13.8, 86.75, 
  ""}, {"MCO", "Europe", "Monaco", "2021-02-21", 1870., 8., 15.714, 22., 0., 
  0.143, 47650.596, 203.853, 400.425, 560.595, 0., 3.64, 0.89, "", "", "", 
  "", "", "", "", "", "", "", "", "", "", "", "", "", "", "", "", "", "", 
  294., "", "", "", 7492., 57.41, 39244., 19347.5, "", "", "", "", "", "", 
  5.46, "", "", "", 13.8, 86.75, ""}, {"MCO", "Europe", "Monaco", 
  "2021-02-22", 1885., 15., 15.857, 22., 0., 0.143, 48032.82, 382.224, 
  404.065, 560.595, 0., 3.64, 0.89, "", "", "", "", "", "", "", "", "", "", 
  "", "", "", "", "", "", "", "", "", "", "", 294., "", "", "", 7492., 57.41, 
  39244., 19347.5, "", "", "", "", "", "", 5.46, "", "", "", 13.8, 86.75, 
  ""}, {"MCO", "Europe", "Monaco", "2021-02-23", 1904., 19., 16.714, 23., 1., 
  0.286, 48516.971, 484.15, 425.907, 586.077, 25.482, 7.28, 0.87, "", "", "", 
  "", "", "", "", "", "", "", "", "", "", "", "", "", "", "", "", "", "", 
  294., "", "", "", 7492., 57.41, 39244., 19347.5, "", "", "", "", "", "", 
  5.46, "", "", "", 13.8, 86.75, ""}, {"MCO", "Europe", "Monaco", 
  "2021-02-24", 1916., 12., 14.286, 23., 0., 0.143, 48822.75, 305.779, 
  364.023, 586.077, 0., 3.64, 0.85, "", "", "", "", "", "", "", "", "", "", 
  "", "", "", "", "", "", "", "", "", "", "", 294., "", "", "", 7492., 57.41, 
  39244., 19347.5, "", "", "", "", "", "", 5.46, "", "", "", 13.8, 86.75, 
  ""}, {"MCO", "Europe", "Monaco", "2021-02-25", 1932., 16., 13.857, 23., 0., 
  0.143, 49230.456, 407.706, 353.102, 586.077, 0., 3.64, 0.85, "", "", "", 
  "", "", "", "", "", "", "", "", "", "", "", "", "", "", "", "", "", "", 
  294., "", "", "", 7492., 57.41, 39244., 19347.5, "", "", "", "", "", "", 
  5.46, "", "", "", 13.8, 86.75, ""}, {"MCO", "Europe", "Monaco", 
  "2021-02-26", 1942., 10., 14., 23., 0., 0.143, 49485.272, 254.816, 356.742, 
  586.077, 0., 3.64, 0.84, "", "", "", "", "", "", "", "", "", "", "", "", 
  "", "", "", "", "", "", "", "", "", 294., "", "", "", 7492., 57.41, 39244., 
  19347.5, "", "", "", "", "", "", 5.46, "", "", "", 13.8, 86.75, ""}, 
 {"MCO", "Europe", "Monaco", "2021-02-27", 1953., 11., 13., 24., 1., 0.286, 
  49765.569, 280.298, 331.261, 611.558, 25.482, 7.28, 0.84, "", "", "", "", 
  "", "", "", "", "", "", "", "", "", "", "", "", "", "", "", "", "", 294., 
  "", "", "", 7492., 57.41, 39244., 19347.5, "", "", "", "", "", "", 5.46, 
  "", "", "", 13.8, 86.75, ""}, {"MCO", "Europe", "Monaco", "2021-02-28", 
  1956., 3., 12.286, 24., 0., 0.286, 49842.014, 76.445, 313.06, 611.558, 0., 
  7.28, 0.85, "", "", "", "", "", "", "", "", "", "", "", "", "", "", "", "", 
  "", "", "", "", "", 294., "", "", "", 7492., 57.41, 39244., 19347.5, "", 
  "", "", "", "", "", 5.46, "", "", "", 13.8, 86.75, ""}, 
 {"MCO", "Europe", "Monaco", "2021-03-01", 1965., 9., 11.429, 24., 0., 0.286, 
  50071.348, 229.334, 291.218, 611.558, 0., 7.28, 0.85, "", "", "", "", "", 
  "", "", "", "", "", "", "", "", "", "", "", "", "", "", "", "", 294., "", 
  "", "", 7492., 57.41, 39244., 19347.5, "", "", "", "", "", "", 5.46, "", 
  "", "", 13.8, 86.75, ""}, {"MCO", "Europe", "Monaco", "2021-03-02", 1965., 
  0., 8.714, 25., 1., 0.286, 50071.348, 0., 222.054, 637.04, 25.482, 7.28, 
  0.85, "", "", "", "", "", "", "", "", "", "", "", "", "", "", "", "", "", 
  "", "", "", "", 294., "", "", "", 7492., 57.41, 39244., 19347.5, "", "", 
  "", "", "", "", 5.46, "", "", "", 13.8, 86.75, ""}, 
 {"MCO", "Europe", "Monaco", "2021-03-03", 1981., 16., 9.286, 26., 1., 0.429, 
  50479.054, 407.706, 236.615, 662.522, 25.482, 10.921, 0.89, "", "", "", "", 
  "", "", "", "", "", "", "", "", "", "", "", "", "", "", "", "", "", 294., 
  "", "", "", 7492., 57.41, 39244., 19347.5, "", "", "", "", "", "", 5.46, 
  "", "", "", 13.8, 86.75, ""}, {"MCO", "Europe", "Monaco", "2021-03-04", 
  1997., 16., 9.286, 26., 0., 0.429, 50886.76, 407.706, 236.615, 662.522, 0., 
  10.921, 0.91, "", "", "", "", "", "", "", "", "", "", "", "", "", "", "", 
  "", "", 15612., 8449., 7163., "", 294., 39.78, 21.53, 18.25, 7492., 57.41, 
  39244., 19347.5, "", "", "", "", "", "", 5.46, "", "", "", 13.8, 86.75, 
  ""}, {"MCO", "Europe", "Monaco", "2021-03-05", 2009., 12., 9.571, 26., 0., 
  0.429, 51192.539, 305.779, 243.895, 662.522, 0., 10.921, 0.93, "", "", "", 
  "", "", "", "", "", "", "", "", "", "", "", "", "", "", "", "", "", "", 
  275., "", "", "", 7007., 57.41, 39244., 19347.5, "", "", "", "", "", "", 
  5.46, "", "", "", 13.8, 86.75, ""}, {"MCO", "Europe", "Monaco", 
  "2021-03-06", 2019., 10., 9.429, 26., 0., 0.286, 51447.355, 254.816, 
  240.255, 662.522, 0., 7.28, 0.94, "", "", "", "", "", "", "", "", "", "", 
  "", "", "", "", "", "", "", "", "", "", "", 257., "", "", "", 6549., 57.41, 
  39244., 19347.5, "", "", "", "", "", "", 5.46, "", "", "", 13.8, 86.75, 
  ""}, {"MCO", "Europe", "Monaco", "2021-03-07", 2023., 4., 9.571, 26., 0., 
  0.286, 51549.281, 101.926, 243.895, 662.522, 0., 7.28, 0.95, "", "", "", 
  "", "", "", "", "", "", "", "", "", "", "", "", "", "", "", "", "", "", 
  238., "", "", "", 6065., 57.41, 39244., 19347.5, "", "", "", "", "", "", 
  5.46, "", "", "", 13.8, 86.75, ""}, {"MCO", "Europe", "Monaco", 
  "2021-03-08", 2028., 5., 9., 26., 0., 0.286, 51676.689, 127.408, 229.334, 
  662.522, 0., 7.28, 0.97, "", "", "", "", "", "", "", "", "", "", "", "", 
  "", "", "", "", "", "", "", "", "", 220., "", "", "", 5606., 57.41, 39244., 
  19347.5, "", "", "", "", "", "", 5.46, "", "", "", 13.8, 86.75, ""}, 
 {"MCO", "Europe", "Monaco", "2021-03-09", 2048., 20., 11.857, 26., 0., 
  0.143, 52186.321, 509.632, 302.139, 662.522, 0., 3.64, 0.99, "", "", "", 
  "", "", "", "", "", "", "", "", "", "", "", "", "", "", "", "", "", "", 
  201., "", "", "", 5122., 57.41, 39244., 19347.5, "", "", "", "", "", "", 
  5.46, "", "", "", 13.8, 86.75, ""}, {"MCO", "Europe", "Monaco", 
  "2021-03-10", 2062., 14., 11.571, 26., 0., 0., 52543.064, 356.742, 294.859, 
  662.522, 0., 0., 1., "", "", "", "", "", "", "", "", "", "", "", "", "", 
  "", "", "", "", "", "", "", "", 183., "", "", "", 4663., 57.41, 39244., 
  19347.5, "", "", "", "", "", "", 5.46, "", "", "", 13.8, 86.75, ""}, 
 {"MCO", "Europe", "Monaco", "2021-03-11", 2075., 13., 11.143, 26., 0., 0., 
  52874.325, 331.261, 283.938, 662.522, 0., 0., 1., "", "", "", "", "", "", 
  "", "", "", "", "", "", "", "", "", "", "", "", "", "", "", 165., "", "", 
  "", 4204., 57.41, 39244., 19347.5, "", "", "", "", "", "", 5.46, "", "", 
  "", 13.8, 86.75, ""}, {"MCO", "Europe", "Monaco", "2021-03-12", 2097., 22., 
  12.571, 27., 1., 0.143, 53434.92, 560.595, 320.34, 688.003, 25.482, 3.64, 
  1.01, "", "", "", "", "", "", "", "", "", "", "", "", "", "", "", "", "", 
  "", "", "", "", 165., "", "", "", 4204., 57.41, 39244., 19347.5, "", "", 
  "", "", "", "", 5.46, "", "", "", 13.8, 86.75, ""}, 
 {"MCO", "Europe", "Monaco", "2021-03-13", 2106., 9., 12.429, 27., 0., 0.143, 
  53664.254, 229.334, 316.7, 688.003, 0., 3.64, 0.99, "", "", "", "", "", "", 
  "", "", "", "", "", "", "", "", "", "", "", "", "", "", "", 165., "", "", 
  "", 4204., 57.41, 39244., 19347.5, "", "", "", "", "", "", 5.46, "", "", 
  "", 13.8, 86.75, ""}, {"MCO", "Europe", "Monaco", "2021-03-14", 2107., 1., 
  12., 27., 0., 0.143, 53689.736, 25.482, 305.779, 688.003, 0., 3.64, 0.97, 
  "", "", "", "", "", "", "", "", "", "", "", "", "", "", "", "", "", "", "", 
  "", "", 165., "", "", "", 4204., 57.41, 39244., 19347.5, "", "", "", "", 
  "", "", 5.46, "", "", "", 13.8, 86.75, ""}, {"MCO", "Europe", "Monaco", 
  "2021-03-15", 2120., 13., 13.143, 27., 0., 0.143, 54020.997, 331.261, 
  334.901, 688.003, 0., 3.64, 0.97, "", "", "", "", "", "", "", "", "", "", 
  "", "", "", "", "", "", "", "", "", "", "", 165., "", "", "", 4204., 57.41, 
  39244., 19347.5, "", "", "", "", "", "", 5.46, "", "", "", 13.8, 86.75, 
  ""}, {"MCO", "Europe", "Monaco", "2021-03-16", 2135., 15., 12.429, 27., 0., 
  0.143, 54403.221, 382.224, 316.7, 688.003, 0., 3.64, 0.95, "", "", "", "", 
  "", "", "", "", "", "", "", "", "", "", "", "", "", "", "", "", "", 165., 
  "", "", "", 4204., 62.96, 39244., 19347.5, "", "", "", "", "", "", 5.46, 
  "", "", "", 13.8, 86.75, ""}, {"MCO", "Europe", "Monaco", "2021-03-17", 
  2141., 6., 11.286, 27., 0., 0.143, 54556.11, 152.89, 287.578, 688.003, 0., 
  3.64, 0.94, "", "", "", "", "", "", "", "", "", "", "", "", "", "", "", "", 
  "", "", "", "", "", 165., "", "", "", 4204., 62.96, 39244., 19347.5, "", 
  "", "", "", "", "", 5.46, "", "", "", 13.8, 86.75, ""}, 
 {"MCO", "Europe", "Monaco", "2021-03-18", 2149., 8., 10.571, 27., 0., 0.143, 
  54759.963, 203.853, 269.377, 688.003, 0., 3.64, 0.94, "", "", "", "", "", 
  "", "", "", "", "", "", "", "", "", "", "", "", "", "", "", "", 165., "", 
  "", "", 4204., 62.96, 39244., 19347.5, "", "", "", "", "", "", 5.46, "", 
  "", "", 13.8, 86.75, ""}, {"MCO", "Europe", "Monaco", "2021-03-19", 2164., 
  15., 9.571, 27., 0., 0., 55142.187, 382.224, 243.895, 688.003, 0., 0., 
  0.96, "", "", "", "", "", "", "", "", "", "", "", "", "", "", "", "", "", 
  18081., 9750., 8331., "", 165., 46.07, 24.84, 21.23, 4204., 62.96, 39244., 
  19347.5, "", "", "", "", "", "", 5.46, "", "", "", 13.8, 86.75, ""}, 
 {"MCO", "Europe", "Monaco", "2021-03-20", 2173., 9., 9.571, 27., 0., 0., 
  55371.522, 229.334, 243.895, 688.003, 0., 0., 0.97, "", "", "", "", "", "", 
  "", "", "", "", "", "", "", "", "", "", "", "", "", "", "", 166., "", "", 
  "", 4230., 62.96, 39244., 19347.5, "", "", "", "", "", "", 5.46, "", "", 
  "", 13.8, 86.75, ""}, {"MCO", "Europe", "Monaco", "2021-03-21", 2173., 0., 
  9.429, 27., 0., 0., 55371.522, 0., 240.255, 688.003, 0., 0., 0.97, "", "", 
  "", "", "", "", "", "", "", "", "", "", "", "", "", "", "", "", "", "", "", 
  167., "", "", "", 4255., 62.96, 39244., 19347.5, "", "", "", "", "", "", 
  5.46, "", "", "", 13.8, 86.75, ""}, {"MCO", "Europe", "Monaco", 
  "2021-03-22", 2182., 9., 8.857, 27., 0., 0., 55600.856, 229.334, 225.694, 
  688.003, 0., 0., 0.99, "", "", "", "", "", "", "", "", "", "", "", "", "", 
  "", "", "", "", "", "", "", "", 168., "", "", "", 4281., 62.96, 39244., 
  19347.5, "", "", "", "", "", "", 5.46, "", "", "", 13.8, 86.75, ""}, 
 {"MCO", "Europe", "Monaco", "2021-03-23", 2199., 17., 9.143, 27., 0., 0., 
  56034.043, 433.187, 232.975, 688.003, 0., 0., 1., "", "", "", "", "", "", 
  "", "", "", "", "", "", "", "", "", "", "", "", "", "", "", 170., "", "", 
  "", 4332., 62.96, 39244., 19347.5, "", "", "", "", "", "", 5.46, "", "", 
  "", 13.8, 86.75, ""}, {"MCO", "Europe", "Monaco", "2021-03-24", 2210., 11., 
  9.857, 28., 1., 0.143, 56314.341, 280.298, 251.176, 713.485, 25.482, 3.64, 
  1.01, "", "", "", "", "", "", "", "", "", "", "", "", "", "", "", "", "", 
  "", "", "", "", 171., "", "", "", 4357., 62.96, 39244., 19347.5, "", "", 
  "", "", "", "", 5.46, "", "", "", 13.8, 86.75, ""}, 
 {"MCO", "Europe", "Monaco", "2021-03-25", 2227., 17., 11.143, 28., 0., 
  0.143, 56747.528, 433.187, 283.938, 713.485, 0., 3.64, 1.02, "", "", "", 
  "", "", "", "", "", "", "", "", "", "", "", "", "", "", "", "", "", "", 
  172., "", "", "", 4383., 62.96, 39244., 19347.5, "", "", "", "", "", "", 
  5.46, "", "", "", 13.8, 86.75, ""}, {"MCO", "Europe", "Monaco", 
  "2021-03-26", 2248., 21., 12., 28., 0., 0.143, 57282.642, 535.114, 305.779, 
  713.485, 0., 3.64, 1.01, "", "", "", "", "", "", "", "", "", "", "", "", 
  "", "", "", "", "", "", "", "", "", 174., "", "", "", 4434., 62.96, 39244., 
  19347.5, "", "", "", "", "", "", 5.46, "", "", "", 13.8, 86.75, ""}, 
 {"MCO", "Europe", "Monaco", "2021-03-27", 2254., 6., 11.571, 28., 0., 0.143, 
  57435.532, 152.89, 294.859, 713.485, 0., 3.64, 0.98, "", "", "", "", "", 
  "", "", "", "", "", "", "", "", "", "", "", "", "", "", "", "", 174., "", 
  "", "", 4434., 62.96, 39244., 19347.5, "", "", "", "", "", "", 5.46, "", 
  "", "", 13.8, 86.75, ""}, {"MCO", "Europe", "Monaco", "2021-03-28", 2259., 
  5., 12.286, 28., 0., 0.143, 57562.94, 127.408, 313.06, 713.485, 0., 3.64, 
  0.96, "", "", "", "", "", "", "", "", "", "", "", "", "", "", "", "", "", 
  "", "", "", "", 174., "", "", "", 4434., 62.96, 39244., 19347.5, "", "", 
  "", "", "", "", 5.46, "", "", "", 13.8, 86.75, ""}, 
 {"MCO", "Europe", "Monaco", "2021-03-29", 2265., 6., 11.857, 28., 0., 0.143, 
  57715.829, 152.89, 302.139, 713.485, 0., 3.64, 0.94, "", "", "", "", "", 
  "", "", "", "", "", "", "", "", "", "", "", "", "", "", "", "", 174., "", 
  "", "", 4434., 62.96, 39244., 19347.5, "", "", "", "", "", "", 5.46, "", 
  "", "", 13.8, 86.75, ""}, {"MCO", "Europe", "Monaco", "2021-03-30", 2282., 
  17., 11.857, 28., 0., 0.143, 58149.016, 433.187, 302.139, 713.485, 0., 
  3.64, 0.93, "", "", "", "", "", "", "", "", "", "", "", "", "", "", "", "", 
  "", "", "", "", "", 174., "", "", "", 4434., 54.63, 39244., 19347.5, "", 
  "", "", "", "", "", 5.46, "", "", "", 13.8, 86.75, ""}, 
 {"MCO", "Europe", "Monaco", "2021-03-31", 2288., 6., 11.143, 28., 0., 0., 
  58301.906, 152.89, 283.938, 713.485, 0., 0., 0.92, "", "", "", "", "", "", 
  "", "", "", "", "", "", "", "", "", "", "", "", "", "", "", 174., "", "", 
  "", 4434., 54.63, 39244., 19347.5, "", "", "", "", "", "", 5.46, "", "", 
  "", 13.8, 86.75, ""}, {"MCO", "Europe", "Monaco", "2021-04-01", 2305., 17., 
  11.143, 28., 0., 0., 58735.093, 433.187, 283.938, 713.485, 0., 0., 0.91, 
  "", "", "", "", "", "", "", "", "", "", "", "", "", "", "", "", "", "", "", 
  "", "", 174., "", "", "", 4434., 54.63, 39244., 19347.5, "", "", "", "", 
  "", "", 5.46, "", "", "", 13.8, 86.75, ""}, {"MCO", "Europe", "Monaco", 
  "2021-04-02", 2320., 15., 10.286, 28., 0., 0., 59117.317, 382.224, 262.096, 
  713.485, 0., 0., 0.9, "", "", "", "", "", "", "", "", "", "", "", "", "", 
  "", "", "", "", 20510., 11715., 8795., "", 174., 52.26, 29.85, 22.41, 
  4434., 54.63, 39244., 19347.5, "", "", "", "", "", "", 5.46, "", "", "", 
  13.8, 86.75, ""}, {"MCO", "Europe", "Monaco", "2021-04-03", 2326., 6., 
  10.286, 29., 1., 0.143, 59270.207, 152.89, 262.096, 738.966, 25.482, 3.64, 
  0.87, "", "", "", "", "", "", "", "", "", "", "", "", "", "", "", "", "", 
  "", "", "", "", 176., "", "", "", 4485., 54.63, 39244., 19347.5, "", "", 
  "", "", "", "", 5.46, "", "", "", 13.8, 86.75, ""}, 
 {"MCO", "Europe", "Monaco", "2021-04-04", 2329., 3., 10., 29., 0., 0.143, 
  59346.652, 76.445, 254.816, 738.966, 0., 3.64, 0.84, "", "", "", "", "", 
  "", "", "", "", "", "", "", "", "", "", "", "", "", "", "", "", 178., "", 
  "", "", 4536., 54.63, 39244., 19347.5, "", "", "", "", "", "", 5.46, "", 
  "", "", 13.8, 86.75, ""}, {"MCO", "Europe", "Monaco", "2021-04-05", 2334., 
  5., 9.857, 30., 1., 0.286, 59474.06, 127.408, 251.176, 764.448, 25.482, 
  7.28, 0.81, "", "", "", "", "", "", "", "", "", "", "", "", "", "", "", "", 
  "", "", "", "", "", 180., "", "", "", 4587., 54.63, 39244., 19347.5, "", 
  "", "", "", "", "", 5.46, "", "", "", 13.8, 86.75, ""}, 
 {"MCO", "Europe", "Monaco", "2021-04-06", 2345., 11., 9., 30., 0., 0.286, 
  59754.357, 280.298, 229.334, 764.448, 0., 7.28, 0.8, "", "", "", "", "", 
  "", "", "", "", "", "", "", "", "", "", "", "", "", "", "", "", 182., "", 
  "", "", 4638., 54.63, 39244., 19347.5, "", "", "", "", "", "", 5.46, "", 
  "", "", 13.8, 86.75, ""}, {"MCO", "Europe", "Monaco", "2021-04-07", 2353., 
  8., 9.286, 30., 0., 0.286, 59958.21, 203.853, 236.615, 764.448, 0., 7.28, 
  0.78, "", "", "", "", "", "", "", "", "", "", "", "", "", "", "", "", "", 
  "", "", "", "", 184., "", "", "", 4689., 54.63, 39244., 19347.5, "", "", 
  "", "", "", "", 5.46, "", "", "", 13.8, 86.75, ""}, 
 {"MCO", "Europe", "Monaco", "2021-04-08", 2364., 11., 8.429, 30., 0., 0.286, 
  60238.508, 280.298, 214.774, 764.448, 0., 7.28, 0.77, "", "", "", "", "", 
  "", "", "", "", "", "", "", "", "", "", "", "", "", "", "", "", 186., "", 
  "", "", 4740., 54.63, 39244., 19347.5, "", "", "", "", "", "", 5.46, "", 
  "", "", 13.8, 86.75, ""}, {"MCO", "Europe", "Monaco", "2021-04-09", 2369., 
  5., 7., 31., 1., 0.429, 60365.916, 127.408, 178.371, 789.93, 25.482, 
  10.921, 0.74, "", "", "", "", "", "", "", "", "", "", "", "", "", "", "", 
  "", "", "", "", "", "", 188., "", "", "", 4791., 54.63, 39244., 19347.5, 
  "", "", "", "", "", "", 5.46, "", "", "", 13.8, 86.75, ""}, 
 {"MCO", "Europe", "Monaco", "2021-04-10", 2374., 5., 6.857, 31., 0., 0.286, 
  60493.324, 127.408, 174.731, 789.93, 0., 7.28, 0.73, "", "", "", "", "", 
  "", "", "", "", "", "", "", "", "", "", "", "", "", "", "", "", 188., "", 
  "", "", 4791., 54.63, 39244., 19347.5, "", "", "", "", "", "", 5.46, "", 
  "", "", 13.8, 86.75, ""}, {"MCO", "Europe", "Monaco", "2021-04-11", 2375., 
  1., 6.571, 31., 0., 0.286, 60518.805, 25.482, 167.451, 789.93, 0., 7.28, 
  0.71, "", "", "", "", "", "", "", "", "", "", "", "", "", "", "", "", "", 
  "", "", "", "", 188., "", "", "", 4791., 54.63, 39244., 19347.5, "", "", 
  "", "", "", "", 5.46, "", "", "", 13.8, 86.75, ""}, 
 {"MCO", "Europe", "Monaco", "2021-04-12", 2377., 2., 6.143, 31., 0., 0.143, 
  60569.769, 50.963, 156.53, 789.93, 0., 3.64, 0.7, "", "", "", "", "", "", 
  "", "", "", "", "", "", "", "", "", "", "", "", "", "", "", 188., "", "", 
  "", 4791., 54.63, 39244., 19347.5, "", "", "", "", "", "", 5.46, "", "", 
  "", 13.8, 86.75, ""}, {"MCO", "Europe", "Monaco", "2021-04-13", 2378., 1., 
  4.714, 31., 0., 0.143, 60595.25, 25.482, 120.128, 789.93, 0., 3.64, 0.7, 
  "", "", "", "", "", "", "", "", "", "", "", "", "", "", "", "", "", "", "", 
  "", "", 188., "", "", "", 4791., 54.63, 39244., 19347.5, "", "", "", "", 
  "", "", 5.46, "", "", "", 13.8, 86.75, ""}, {"MCO", "Europe", "Monaco", 
  "2021-04-14", 2384., 6., 4.429, 31., 0., 0.143, 60748.14, 152.89, 112.847, 
  789.93, 0., 3.64, 0.72, "", "", "", "", "", "", "", "", "", "", "", "", "", 
  "", "", "", "", "", "", "", "", 188., "", "", "", 4791., 54.63, 39244., 
  19347.5, "", "", "", "", "", "", 5.46, "", "", "", 13.8, 86.75, ""}, 
 {"MCO", "Europe", "Monaco", "2021-04-15", 2387., 3., 3.286, 31., 0., 0.143, 
  60824.585, 76.445, 83.725, 789.93, 0., 3.64, 0.75, "", "", "", "", "", "", 
  "", "", "", "", "", "", "", "", "", "", "", 22953., 12094., 10859., "", 
  188., 58.49, 30.82, 27.67, 4791., 54.63, 39244., 19347.5, "", "", "", "", 
  "", "", 5.46, "", "", "", 13.8, 86.75, ""}, {"MCO", "Europe", "Monaco", 
  "2021-04-16", 2391., 4., 3.143, 31., 0., 0., 60926.511, 101.926, 80.085, 
  789.93, 0., 0., 0.78, "", "", "", "", "", "", "", "", "", "", "", "", "", 
  "", "", "", "", "", "", "", "", 190., "", "", "", 4842., 54.63, 39244., 
  19347.5, "", "", "", "", "", "", 5.46, "", "", "", 13.8, 86.75, ""}, 
 {"MCO", "Europe", "Monaco", "2021-04-17", 2395., 4., 3., 31., 0., 0., 
  61028.437, 101.926, 76.445, 789.93, 0., 0., 0.82, "", "", "", "", "", "", 
  "", "", "", "", "", "", "", "", "", "", "", "", "", "", "", 193., "", "", 
  "", 4918., 54.63, 39244., 19347.5, "", "", "", "", "", "", 5.46, "", "", 
  "", 13.8, 86.75, ""}, {"MCO", "Europe", "Monaco", "2021-04-18", 2399., 4., 
  3.429, 31., 0., 0., 61130.364, 101.926, 87.365, 789.93, 0., 0., 0.85, "", 
  "", "", "", "", "", "", "", "", "", "", "", "", "", "", "", "", "", "", "", 
  "", 195., "", "", "", 4969., 54.63, 39244., 19347.5, "", "", "", "", "", 
  "", 5.46, "", "", "", 13.8, 86.75, ""}, {"MCO", "Europe", "Monaco", 
  "2021-04-19", 2404., 5., 3.857, 31., 0., 0., 61257.772, 127.408, 98.286, 
  789.93, 0., 0., 0.86, "", "", "", "", "", "", "", "", "", "", "", "", "", 
  "", "", "", "", "", "", "", "", 198., "", "", "", 5045., 54.63, 39244., 
  19347.5, "", "", "", "", "", "", 5.46, "", "", "", 13.8, 86.75, ""}, 
 {"MCO", "Europe", "Monaco", "2021-04-20", 2413., 9., 5., 31., 0., 0., 
  61487.106, 229.334, 127.408, 789.93, 0., 0., 0.87, "", "", "", "", "", "", 
  "", "", "", "", "", "", "", "", "", "", "", "", "", "", "", 200., "", "", 
  "", 5096., 54.63, 39244., 19347.5, "", "", "", "", "", "", 5.46, "", "", 
  "", 13.8, 86.75, ""}, {"MCO", "Europe", "Monaco", "2021-04-21", 2422., 9., 
  5.429, 31., 0., 0., 61716.441, 229.334, 138.329, 789.93, 0., 0., 0.86, "", 
  "", "", "", "", "", "", "", "", "", "", "", "", "", "", "", "", "", "", "", 
  "", 203., "", "", "", 5173., 54.63, 39244., 19347.5, "", "", "", "", "", 
  "", 5.46, "", "", "", 13.8, 86.75, ""}, {"MCO", "Europe", "Monaco", 
  "2021-04-22", 2423., 1., 5.143, 31., 0., 0., 61741.922, 25.482, 131.048, 
  789.93, 0., 0., 0.84, "", "", "", "", "", "", "", "", "", "", "", "", "", 
  "", "", "", "", 24390., 12758., 11632., "", 205., 62.15, 32.51, 29.64, 
  5224., 54.63, 39244., 19347.5, "", "", "", "", "", "", 5.46, "", "", "", 
  13.8, 86.75, ""}, {"MCO", "Europe", "Monaco", "2021-04-23", 2426., 3., 5., 
  31., 0., 0., 61818.367, 76.445, 127.408, 789.93, 0., 0., 0.84, "", "", "", 
  "", "", "", "", "", "", "", "", "", "", "", "", "", "", "", "", "", "", 
  191., "", "", "", 4867., 54.63, 39244., 19347.5, "", "", "", "", "", "", 
  5.46, "", "", "", 13.8, 86.75, ""}, {"MCO", "Europe", "Monaco", 
  "2021-04-24", 2429., 3., 4.857, 31., 0., 0., 61894.812, 76.445, 123.768, 
  789.93, 0., 0., 0.85, "", "", "", "", "", "", "", "", "", "", "", "", "", 
  "", "", "", "", "", "", "", "", 176., "", "", "", 4485., 54.63, 39244., 
  19347.5, "", "", "", "", "", "", 5.46, "", "", "", 13.8, 86.75, ""}, 
 {"MCO", "Europe", "Monaco", "2021-04-25", 2432., 3., 4.714, 32., 1., 0.143, 
  61971.257, 76.445, 120.128, 815.411, 25.482, 3.64, 0.86, "", "", "", "", 
  "", "", "", "", "", "", "", "", "", "", "", "", "", "", "", "", "", 161., 
  "", "", "", 4103., 54.63, 39244., 19347.5, "", "", "", "", "", "", 5.46, 
  "", "", "", 13.8, 86.75, ""}, {"MCO", "Europe", "Monaco", "2021-04-26", 
  2439., 7., 5., 32., 0., 0.143, 62149.628, 178.371, 127.408, 815.411, 0., 
  3.64, 0.86, "", "", "", "", "", "", "", "", "", "", "", "", "", "", "", "", 
  "", "", "", "", "", 146., "", "", "", 3720., 54.63, 39244., 19347.5, "", 
  "", "", "", "", "", 5.46, "", "", "", 13.8, 86.75, ""}, 
 {"MCO", "Europe", "Monaco", "2021-04-27", 2442., 3., 4.143, 32., 0., 0.143, 
  62226.073, 76.445, 105.567, 815.411, 0., 3.64, 0.83, "", "", "", "", "", 
  "", "", "", "", "", "", "", "", "", "", "", "", "", "", "", "", 132., "", 
  "", "", 3364., 54.63, 39244., 19347.5, "", "", "", "", "", "", 5.46, "", 
  "", "", 13.8, 86.75, ""}, {"MCO", "Europe", "Monaco", "2021-04-28", 2447., 
  5., 3.571, 32., 0., 0.143, 62353.481, 127.408, 91.006, 815.411, 0., 3.64, 
  0.83, "", "", "", "", "", "", "", "", "", "", "", "", "", "", "", "", "", 
  "", "", "", "", 117., "", "", "", 2981., 54.63, 39244., 19347.5, "", "", 
  "", "", "", "", 5.46, "", "", "", 13.8, 86.75, ""}, 
 {"MCO", "Europe", "Monaco", "2021-04-29", 2452., 5., 4.143, 32., 0., 0.143, 
  62480.889, 127.408, 105.567, 815.411, 0., 3.64, 0.83, "", "", "", "", "", 
  "", "", "", "", "", "", "", "", "", "", "", "", 25104., 13289., 11815., "", 
  102., 63.97, 33.86, 30.11, 2599., 54.63, 39244., 19347.5, "", "", "", "", 
  "", "", 5.46, "", "", "", 13.8, 86.75, ""}, {"MCO", "Europe", "Monaco", 
  "2021-04-30", 2454., 2., 4., 32., 0., 0.143, 62531.852, 50.963, 101.926, 
  815.411, 0., 3.64, 0.82, "", "", "", "", "", "", "", "", "", "", "", "", 
  "", "", "", "", "", "", "", "", "", 104., "", "", "", 2650., 54.63, 39244., 
  19347.5, "", "", "", "", "", "", 5.46, "", "", "", 13.8, 86.75, ""}, 
 {"MCO", "Europe", "Monaco", "2021-05-01", 2457., 3., 4., 32., 0., 0.143, 
  62608.297, 76.445, 101.926, 815.411, 0., 3.64, 0.82, "", "", "", "", "", 
  "", "", "", "", "", "", "", "", "", "", "", "", "", "", "", "", 107., "", 
  "", "", 2727., 54.63, 39244., 19347.5, "", "", "", "", "", "", 5.46, "", 
  "", "", 13.8, 86.75, ""}, {"MCO", "Europe", "Monaco", "2021-05-02", 2457., 
  0., 3.571, 32., 0., 0., 62608.297, 0., 91.006, 815.411, 0., 0., 0.82, "", 
  "", "", "", "", "", "", "", "", "", "", "", "", "", "", "", "", "", "", "", 
  "", 109., "", "", "", 2777., 54.63, 39244., 19347.5, "", "", "", "", "", 
  "", 5.46, "", "", "", 13.8, 86.75, ""}, {"MCO", "Europe", "Monaco", 
  "2021-05-03", 2465., 8., 3.714, 32., 0., 0., 62812.15, 203.853, 94.646, 
  815.411, 0., 0., 0.83, "", "", "", "", "", "", "", "", "", "", "", "", "", 
  "", "", "", "", "", "", "", "", 112., "", "", "", 2854., 54.63, 39244., 
  19347.5, "", "", "", "", "", "", 5.46, "", "", "", 13.8, 86.75, ""}, 
 {"MCO", "Europe", "Monaco", "2021-05-04", 2468., 3., 3.714, 32., 0., 0., 
  62888.594, 76.445, 94.646, 815.411, 0., 0., 0.79, "", "", "", "", "", "", 
  "", "", "", "", "", "", "", "", "", "", "", "", "", "", "", 114., "", "", 
  "", 2905., 54.63, 39244., 19347.5, "", "", "", "", "", "", 5.46, "", "", 
  "", 13.8, 86.75, ""}, {"MCO", "Europe", "Monaco", "2021-05-05", 2471., 3., 
  3.429, 32., 0., 0., 62965.039, 76.445, 87.365, 815.411, 0., 0., 0.77, "", 
  "", "", "", "", "", "", "", "", "", "", "", "", "", "", "", "", "", "", "", 
  "", 117., "", "", "", 2981., 54.63, 39244., 19347.5, "", "", "", "", "", 
  "", 5.46, "", "", "", 13.8, 86.75, ""}, {"MCO", "Europe", "Monaco", 
  "2021-05-06", 2475., 4., 3.286, 32., 0., 0., 63066.966, 101.926, 83.725, 
  815.411, 0., 0., 0.76, "", "", "", "", "", "", "", "", "", "", "", "", "", 
  "", "", "", "", 25937., 13934., 12003., "", 119., 66.09, 35.51, 30.59, 
  3032., 54.63, 39244., 19347.5, "", "", "", "", "", "", 5.46, "", "", "", 
  13.8, 86.75, ""}, {"MCO", "Europe", "Monaco", "2021-05-07", 2477., 2., 
  3.286, 32., 0., 0., 63117.929, 50.963, 83.725, 815.411, 0., 0., 0.75, "", 
  "", "", "", "", "", "", "", "", "", "", "", "", "", "", "", "", "", "", "", 
  "", 134., "", "", "", 3415., 54.63, 39244., 19347.5, "", "", "", "", "", 
  "", 5.46, "", "", "", 13.8, 86.75, ""}, {"MCO", "Europe", "Monaco", 
  "2021-05-08", 2479., 2., 3.143, 32., 0., 0., 63168.892, 50.963, 80.085, 
  815.411, 0., 0., 0.73, "", "", "", "", "", "", "", "", "", "", "", "", "", 
  "", "", "", "", "", "", "", "", 150., "", "", "", 3822., 54.63, 39244., 
  19347.5, "", "", "", "", "", "", 5.46, "", "", "", 13.8, 86.75, ""}, 
 {"MCO", "Europe", "Monaco", "2021-05-09", 2479., 0., 3.143, 32., 0., 0., 
  63168.892, 0., 80.085, 815.411, 0., 0., 0.72, "", "", "", "", "", "", "", 
  "", "", "", "", "", "", "", "", "", "", "", "", "", "", 165., "", "", "", 
  4204., 54.63, 39244., 19347.5, "", "", "", "", "", "", 5.46, "", "", "", 
  13.8, 86.75, ""}, {"MCO", "Europe", "Monaco", "2021-05-10", 2481., 2., 
  2.286, 32., 0., 0., 63219.855, 50.963, 58.244, 815.411, 0., 0., 0.71, "", 
  "", "", "", "", "", "", "", "", "", "", "", "", "", "", "", "", "", "", "", 
  "", 181., "", "", "", 4612., 54.63, 39244., 19347.5, "", "", "", "", "", 
  "", 5.46, "", "", "", 13.8, 86.75, ""}, {"MCO", "Europe", "Monaco", 
  "2021-05-11", 2486., 5., 2.571, 32., 0., 0., 63347.263, 127.408, 65.524, 
  815.411, 0., 0., 0.71, "", "", "", "", "", "", "", "", "", "", "", "", "", 
  "", "", "", "", "", "", "", "", 196., "", "", "", 4994., 54.63, 39244., 
  19347.5, "", "", "", "", "", "", 5.46, "", "", "", 13.8, 86.75, ""}, 
 {"MCO", "Europe", "Monaco", "2021-05-12", 2487., 1., 2.286, 32., 0., 0., 
  63372.745, 25.482, 58.244, 815.411, 0., 0., 0.69, "", "", "", "", "", "", 
  "", "", "", "", "", "", "", "", "", "", "", "", "", "", "", 212., "", "", 
  "", 5402., 54.63, 39244., 19347.5, "", "", "", "", "", "", 5.46, "", "", 
  "", 13.8, 86.75, ""}, {"MCO", "Europe", "Monaco", "2021-05-13", 2490., 3., 
  2.143, 32., 0., 0., 63449.19, 76.445, 54.603, 815.411, 0., 0., 0.68, "", 
  "", "", "", "", "", "", "", "", "", "", "", "", "", "", "", "", "", "", "", 
  "", 227., "", "", "", 5784., 54.63, 39244., 19347.5, "", "", "", "", "", 
  "", 5.46, "", "", "", 13.8, 86.75, ""}, {"MCO", "Europe", "Monaco", 
  "2021-05-14", 2490., 0., 1.857, 32., 0., 0., 63449.19, 0., 47.323, 815.411, 
  0., 0., 0.67, "", "", "", "", "", "", "", "", "", "", "", "", "", "", "", 
  "", "", "", "", "", "", 227., "", "", "", 5784., 54.63, 39244., 19347.5, 
  "", "", "", "", "", "", 5.46, "", "", "", 13.8, 86.75, ""}, 
 {"MCO", "Europe", "Monaco", "2021-05-15", 2493., 3., 2., 32., 0., 0., 
  63525.634, 76.445, 50.963, 815.411, 0., 0., 0.67, "", "", "", "", "", "", 
  "", "", "", "", "", "", "", "", "", "", "", "", "", "", "", 227., "", "", 
  "", 5784., 54.63, 39244., 19347.5, "", "", "", "", "", "", 5.46, "", "", 
  "", 13.8, 86.75, ""}, {"MCO", "Europe", "Monaco", "2021-05-16", 2493., 0., 
  2., 32., 0., 0., 63525.634, 0., 50.963, 815.411, 0., 0., 0.65, "", "", "", 
  "", "", "", "", "", "", "", "", "", "", "", "", "", "", "", "", "", "", 
  227., "", "", "", 5784., 54.63, 39244., 19347.5, "", "", "", "", "", "", 
  5.46, "", "", "", 13.8, 86.75, ""}, {"MCO", "Europe", "Monaco", 
  "2021-05-17", 2494., 1., 1.857, 32., 0., 0., 63551.116, 25.482, 47.323, 
  815.411, 0., 0., 0.63, "", "", "", "", "", "", "", "", "", "", "", "", "", 
  "", "", "", "", "", "", "", "", 227., "", "", "", 5784., 54.63, 39244., 
  19347.5, "", "", "", "", "", "", 5.46, "", "", "", 13.8, 86.75, ""}, 
 {"MCO", "Europe", "Monaco", "2021-05-18", 2495., 1., 1.286, 32., 0., 0., 
  63576.598, 25.482, 32.762, 815.411, 0., 0., 0.61, "", "", "", "", "", "", 
  "", "", "", "", "", "", "", "", "", "", "", 28663., 15688., 12975., "", 
  227., 73.04, 39.98, 33.06, 5784., 54.63, 39244., 19347.5, "", "", "", "", 
  "", "", 5.46, "", "", "", 13.8, 86.75, ""}, {"MCO", "Europe", "Monaco", 
  "2021-05-19", 2497., 2., 1.429, 32., 0., 0., 63627.561, 50.963, 36.402, 
  815.411, 0., 0., 0.62, "", "", "", "", "", "", "", "", "", "", "", "", "", 
  "", "", "", "", "", "", "", "", 216., "", "", "", 5504., 54.63, 39244., 
  19347.5, "", "", "", "", "", "", 5.46, "", "", "", 13.8, 86.75, ""}, 
 {"MCO", "Europe", "Monaco", "2021-05-20", 2499., 2., 1.286, 32., 0., 0., 
  63678.524, 50.963, 32.762, 815.411, 0., 0., 0.62, "", "", "", "", "", "", 
  "", "", "", "", "", "", "", "", "", "", "", "", "", "", "", 206., "", "", 
  "", 5249., 54.63, 39244., 19347.5, "", "", "", "", "", "", 5.46, "", "", 
  "", 13.8, 86.75, ""}, {"MCO", "Europe", "Monaco", "2021-05-21", 2500., 1., 
  1.429, 32., 0., 0., 63704.006, 25.482, 36.402, 815.411, 0., 0., 0.61, "", 
  "", "", "", "", "", "", "", "", "", "", "", "", "", "", "", "", "", "", "", 
  "", 195., "", "", "", 4969., 54.63, 39244., 19347.5, "", "", "", "", "", 
  "", 5.46, "", "", "", 13.8, 86.75, ""}, {"MCO", "Europe", "Monaco", 
  "2021-05-22", 2501., 1., 1.143, 32., 0., 0., 63729.487, 25.482, 29.122, 
  815.411, 0., 0., 0.6, "", "", "", "", "", "", "", "", "", "", "", "", "", 
  "", "", "", "", "", "", "", "", 184., "", "", "", 4689., 54.63, 39244., 
  19347.5, "", "", "", "", "", "", 5.46, "", "", "", 13.8, 86.75, ""}, 
 {"MCO", "Europe", "Monaco", "2021-05-23", 2501., 0., 1.143, 32., 0., 0., 
  63729.487, 0., 29.122, 815.411, 0., 0., 0.58, "", "", "", "", "", "", "", 
  "", "", "", "", "", "", "", "", "", "", "", "", "", "", 173., "", "", "", 
  4408., 54.63, 39244., 19347.5, "", "", "", "", "", "", 5.46, "", "", "", 
  13.8, 86.75, ""}, {"MCO", "Europe", "Monaco", "2021-05-24", 2501., 0., 1., 
  32., 0., 0., 63729.487, 0., 25.482, 815.411, 0., 0., 0.56, "", "", "", "", 
  "", "", "", "", "", "", "", "", "", "", "", "", "", "", "", "", "", 163., 
  "", "", "", 4154., 54.63, 39244., 19347.5, "", "", "", "", "", "", 5.46, 
  "", "", "", 13.8, 86.75, ""}, {"MCO", "Europe", "Monaco", "2021-05-25", 
  2502., 1., 1., 32., 0., 0., 63754.969, 25.482, 25.482, 815.411, 0., 0., 
  0.55, "", "", "", "", "", "", "", "", "", "", "", "", "", "", "", "", "", 
  "", "", "", "", 152., "", "", "", 3873., 54.63, 39244., 19347.5, "", "", 
  "", "", "", "", 5.46, "", "", "", 13.8, 86.75, ""}, 
 {"MCO", "Europe", "Monaco", "2021-05-26", 2503., 1., 0.857, 32., 0., 0., 
  63780.451, 25.482, 21.841, 815.411, 0., 0., 0.56, "", "", "", "", "", "", 
  "", "", "", "", "", "", "", "", "", "", "", "", "", "", "", 152., "", "", 
  "", 3873., 54.63, 39244., 19347.5, "", "", "", "", "", "", 5.46, "", "", 
  "", 13.8, 86.75, ""}, {"MCO", "Europe", "Monaco", "2021-05-27", 2503., 0., 
  0.571, 32., 0., 0., 63780.451, 0., 14.561, 815.411, 0., 0., 0.57, "", "", 
  "", "", "", "", "", "", "", "", "", "", "", "", "", "", "", 30029., 16502., 
  13527., "", 152., 76.52, 42.05, 34.47, 3873., 54.63, 39244., 19347.5, "", 
  "", "", "", "", "", 5.46, "", "", "", 13.8, 86.75, ""}, 
 {"MCO", "Europe", "Monaco", "2021-05-28", 2503., 0., 0.429, 32., 0., 0., 
  63780.451, 0., 10.921, 815.411, 0., 0., 0.6, "", "", "", "", "", "", "", 
  "", "", "", "", "", "", "", "", "", "", "", "", "", "", 166., "", "", "", 
  4230., 54.63, 39244., 19347.5, "", "", "", "", "", "", 5.46, "", "", "", 
  13.8, 86.75, ""}, {"MCO", "Europe", "Monaco", "2021-05-29", 2503., 0., 
  0.286, 32., 0., 0., 63780.451, 0., 7.28, 815.411, 0., 0., 0.64, "", "", "", 
  "", "", "", "", "", "", "", "", "", "", "", "", "", "", "", "", "", "", 
  180., "", "", "", 4587., 54.63, 39244., 19347.5, "", "", "", "", "", "", 
  5.46, "", "", "", 13.8, 86.75, ""}, {"MCO", "Europe", "Monaco", 
  "2021-05-30", 2504., 1., 0.429, 32., 0., 0., 63805.932, 25.482, 10.921, 
  815.411, 0., 0., 0.69, "", "", "", "", "", "", "", "", "", "", "", "", "", 
  "", "", "", "", "", "", "", "", 194., "", "", "", 4943., 54.63, 39244., 
  19347.5, "", "", "", "", "", "", 5.46, "", "", "", 13.8, 86.75, ""}, 
 {"MCO", "Europe", "Monaco", "2021-05-31", 2504., 0., 0.429, 32., 0., 0., 
  63805.932, 0., 10.921, 815.411, 0., 0., 0.71, "", "", "", "", "", "", "", 
  "", "", "", "", "", "", "", "", "", "", "", "", "", "", 207., "", "", "", 
  5275., 54.63, 39244., 19347.5, "", "", "", "", "", "", 5.46, "", "", "", 
  13.8, 86.75, ""}, {"MCO", "Europe", "Monaco", "2021-06-01", 2506., 2., 
  0.571, 33., 1., 0.143, 63856.895, 50.963, 14.561, 840.893, 25.482, 3.64, 
  0.74, "", "", "", "", "", "", "", "", "", "", "", "", "", "", "", "", "", 
  "", "", "", "", 221., "", "", "", 5631., 54.63, 39244., 19347.5, "", "", 
  "", "", "", "", 5.46, "", "", "", 13.8, 86.75, ""}, 
 {"MCO", "Europe", "Monaco", "2021-06-02", 2508., 2., 0.714, 33., 0., 0.143, 
  63907.859, 50.963, 18.201, 840.893, 0., 3.64, 0.73, "", "", "", "", "", "", 
  "", "", "", "", "", "", "", "", "", "", "", "", "", "", "", 235., "", "", 
  "", 5988., 54.63, 39244., 19347.5, "", "", "", "", "", "", 5.46, "", "", 
  "", 13.8, 86.75, ""}, {"MCO", "Europe", "Monaco", "2021-06-03", 2508., 0., 
  0.714, 33., 0., 0.143, 63907.859, 0., 18.201, 840.893, 0., 3.64, 0.68, "", 
  "", "", "", "", "", "", "", "", "", "", "", "", "", "", "", "", 31774., 
  17704., 14070., "", 249., 80.97, 45.11, 35.85, 6345., 54.63, 39244., 
  19347.5, "", "", "", "", "", "", 5.46, "", "", "", 13.8, 86.75, ""}, 
 {"MCO", "Europe", "Monaco", "2021-06-04", 2508., 0., 0.714, 33., 0., 0.143, 
  63907.859, 0., 18.201, 840.893, 0., 3.64, 0.64, "", "", "", "", "", "", "", 
  "", "", "", "", "", "", "", "", "", "", "", "", "", "", "", "", "", "", "", 
  54.63, 39244., 19347.5, "", "", "", "", "", "", 5.46, "", "", "", 13.8, 
  86.75, ""}, {"MCO", "Europe", "Monaco", "2021-06-05", 2508., 0., 0.714, 
  33., 0., 0.143, 63907.859, 0., 18.201, 840.893, 0., 3.64, 0.62, "", "", "", 
  "", "", "", "", "", "", "", "", "", "", "", "", "", "", "", "", "", "", "", 
  "", "", "", "", 54.63, 39244., 19347.5, "", "", "", "", "", "", 5.46, "", 
  "", "", 13.8, 86.75, ""}, {"MCO", "Europe", "Monaco", "2021-06-06", 2508., 
  0., 0.571, 33., 0., 0.143, 63907.859, 0., 14.561, 840.893, 0., 3.64, 0.61, 
  "", "", "", "", "", "", "", "", "", "", "", "", "", "", "", "", "", "", "", 
  "", "", "", "", "", "", "", 54.63, 39244., 19347.5, "", "", "", "", "", "", 
  5.46, "", "", "", 13.8, 86.75, ""}, {"MCO", "Europe", "Monaco", 
  "2021-06-07", 2508., 0., 0.571, 33., 0., 0.143, 63907.859, 0., 14.561, 
  840.893, 0., 3.64, "", "", "", "", "", "", "", "", "", "", "", "", "", "", 
  "", "", "", "", "", "", "", "", "", "", "", "", "", "", 39244., 19347.5, 
  "", "", "", "", "", "", 5.46, "", "", "", 13.8, 86.75, ""}, 
 {"MNG", "Asia", "Mongolia", "2020-03-10", 1., 1., "", "", "", "", 0.305, 
  0.305, "", "", "", "", "", "", "", "", "", "", "", "", "", "", "", "", "", 
  "", "", "", "", "", "", "", "", "", "", "", "", "", "", 57.41, 3.278292*^6, 
  1.98, 28.6, 4.031, 2.421, 11840.846, 0.5, 460.043, 4.82, 5.5, 46.5, 71.18, 
  7., 69.87, 0.737}, {"MNG", "Asia", "Mongolia", "2020-03-11", 1., 0., "", 
  "", "", "", 0.305, 0., "", "", "", "", "", "", "", "", "", "", "", "", "", 
  "", "", "", "", "", "", "", "", "", "", "", "", "", "", "", "", "", "", 
  57.41, 3.278292*^6, 1.98, 28.6, 4.031, 2.421, 11840.846, 0.5, 460.043, 
  4.82, 5.5, 46.5, 71.18, 7., 69.87, 0.737}, {"MNG", "Asia", "Mongolia", 
  "2020-03-12", 1., 0., "", "", "", "", 0.305, 0., "", "", "", "", "", "", 
  "", "", "", "", "", "", "", "", "", "", "", "", "", "", "", "", "", "", "", 
  "", "", "", "", "", "", 57.41, 3.278292*^6, 1.98, 28.6, 4.031, 2.421, 
  11840.846, 0.5, 460.043, 4.82, 5.5, 46.5, 71.18, 7., 69.87, 0.737}, 
 {"MNG", "Asia", "Mongolia", "2020-03-13", 1., 0., "", "", "", "", 0.305, 0., 
  "", "", "", "", "", "", "", "", "", "", "", "", "", "", "", "", "", "", "", 
  "", "", "", "", "", "", "", "", "", "", "", "", 57.41, 3.278292*^6, 1.98, 
  28.6, 4.031, 2.421, 11840.846, 0.5, 460.043, 4.82, 5.5, 46.5, 71.18, 7., 
  69.87, 0.737}, {"MNG", "Asia", "Mongolia", "2020-03-14", 1., 0., "", "", 
  "", "", 0.305, 0., "", "", "", "", "", "", "", "", "", "", "", "", "", "", 
  "", "", "", "", "", "", "", "", "", "", "", "", "", "", "", "", "", 57.41, 
  3.278292*^6, 1.98, 28.6, 4.031, 2.421, 11840.846, 0.5, 460.043, 4.82, 5.5, 
  46.5, 71.18, 7., 69.87, 0.737}, {"MNG", "Asia", "Mongolia", "2020-03-15", 
  1., 0., 0.143, "", "", 0., 0.305, 0., 0.044, "", "", 0., "", "", "", "", 
  "", "", "", "", "", "", "", "", "", "", "", "", "", "", "", "", "", "", "", 
  "", "", "", "", 57.41, 3.278292*^6, 1.98, 28.6, 4.031, 2.421, 11840.846, 
  0.5, 460.043, 4.82, 5.5, 46.5, 71.18, 7., 69.87, 0.737}, 
 {"MNG", "Asia", "Mongolia", "2020-03-16", 1., 0., 0.143, "", "", 0., 0.305, 
  0., 0.044, "", "", 0., "", "", "", "", "", "", "", "", "", "", "", "", "", 
  "", "", "", "", "", "", "", "", "", "", "", "", "", "", 57.41, 3.278292*^6, 
  1.98, 28.6, 4.031, 2.421, 11840.846, 0.5, 460.043, 4.82, 5.5, 46.5, 71.18, 
  7., 69.87, 0.737}, {"MNG", "Asia", "Mongolia", "2020-03-17", 5., 4., 0.571, 
  "", "", 0., 1.525, 1.22, 0.174, "", "", 0., "", "", "", "", "", "", "", "", 
  "", "", "", "", "", "", "", "", "", "", "", "", "", "", "", "", "", "", "", 
  49.07, 3.278292*^6, 1.98, 28.6, 4.031, 2.421, 11840.846, 0.5, 460.043, 
  4.82, 5.5, 46.5, 71.18, 7., 69.87, 0.737}, {"MNG", "Asia", "Mongolia", 
  "2020-03-18", 6., 1., 0.714, "", "", 0., 1.83, 0.305, 0.218, "", "", 0., 
  "", "", "", "", "", "", "", "", "", "", "", "", "", "", "", "", "", "", "", 
  "", "", "", "", "", "", "", "", 49.07, 3.278292*^6, 1.98, 28.6, 4.031, 
  2.421, 11840.846, 0.5, 460.043, 4.82, 5.5, 46.5, 71.18, 7., 69.87, 0.737}, 
 {"MNG", "Asia", "Mongolia", "2020-03-19", 6., 0., 0.714, "", "", 0., 1.83, 
  0., 0.218, "", "", 0., "", "", "", "", "", "", "", "", "", "", "", "", "", 
  "", "", "", "", "", "", "", "", "", "", "", "", "", "", 49.07, 3.278292*^6, 
  1.98, 28.6, 4.031, 2.421, 11840.846, 0.5, 460.043, 4.82, 5.5, 46.5, 71.18, 
  7., 69.87, 0.737}, {"MNG", "Asia", "Mongolia", "2020-03-20", 6., 0., 0.714, 
  "", "", 0., 1.83, 0., 0.218, "", "", 0., "", "", "", "", "", "", "", "", 
  "", "", "", "", "", "", "", "", "", "", "", "", "", "", "", "", "", "", "", 
  49.07, 3.278292*^6, 1.98, 28.6, 4.031, 2.421, 11840.846, 0.5, 460.043, 
  4.82, 5.5, 46.5, 71.18, 7., 69.87, 0.737}, {"MNG", "Asia", "Mongolia", 
  "2020-03-21", 10., 4., 1.286, "", "", 0., 3.05, 1.22, 0.392, "", "", 0., 
  "", "", "", "", "", "", "", "", "", "", "", "", "", "", "", "", "", "", "", 
  "", "", "", "", "", "", "", "", 49.07, 3.278292*^6, 1.98, 28.6, 4.031, 
  2.421, 11840.846, 0.5, 460.043, 4.82, 5.5, 46.5, 71.18, 7., 69.87, 0.737}, 
 {"MNG", "Asia", "Mongolia", "2020-03-22", 10., 0., 1.286, "", "", 0., 3.05, 
  0., 0.392, "", "", 0., "", "", "", "", "", "", "", "", "", "", "", "", "", 
  "", "", "", "", "", "", "", "", "", "", "", "", "", "", 49.07, 3.278292*^6, 
  1.98, 28.6, 4.031, 2.421, 11840.846, 0.5, 460.043, 4.82, 5.5, 46.5, 71.18, 
  7., 69.87, 0.737}, {"MNG", "Asia", "Mongolia", "2020-03-23", 10., 0., 
  1.286, "", "", 0., 3.05, 0., 0.392, "", "", 0., "", "", "", "", "", "", "", 
  "", "", "", "", "", "", "", "", "", "", "", "", "", "", "", "", "", "", "", 
  "", 60.19, 3.278292*^6, 1.98, 28.6, 4.031, 2.421, 11840.846, 0.5, 460.043, 
  4.82, 5.5, 46.5, 71.18, 7., 69.87, 0.737}, {"MNG", "Asia", "Mongolia", 
  "2020-03-24", 10., 0., 0.714, "", "", 0., 3.05, 0., 0.218, "", "", 0., "", 
  "", "", "", "", "", "", "", "", "", "", "", "", "", "", "", "", "", "", "", 
  "", "", "", "", "", "", "", 62.96, 3.278292*^6, 1.98, 28.6, 4.031, 2.421, 
  11840.846, 0.5, 460.043, 4.82, 5.5, 46.5, 71.18, 7., 69.87, 0.737}, 
 {"MNG", "Asia", "Mongolia", "2020-03-25", 10., 0., 0.571, "", "", 0., 3.05, 
  0., 0.174, "", "", 0., "", "", "", "", "", "", "", "", "", "", "", "", "", 
  "", "", "", "", "", "", "", "", "", "", "", "", "", "", 62.96, 3.278292*^6, 
  1.98, 28.6, 4.031, 2.421, 11840.846, 0.5, 460.043, 4.82, 5.5, 46.5, 71.18, 
  7., 69.87, 0.737}, {"MNG", "Asia", "Mongolia", "2020-03-26", 11., 1., 
  0.714, "", "", 0., 3.355, 0.305, 0.218, "", "", 0., "", "", "", "", "", "", 
  "", "", "", "", "", "", "", "", "", "", "", "", "", "", "", "", "", "", "", 
  "", "", 62.96, 3.278292*^6, 1.98, 28.6, 4.031, 2.421, 11840.846, 0.5, 
  460.043, 4.82, 5.5, 46.5, 71.18, 7., 69.87, 0.737}, 
 {"MNG", "Asia", "Mongolia", "2020-03-27", 11., 0., 0.714, "", "", 0., 3.355, 
  0., 0.218, "", "", 0., "", "", "", "", "", "", "", "", "", "", "", "", "", 
  "", "", "", "", "", "", "", "", "", "", "", "", "", "", 62.96, 3.278292*^6, 
  1.98, 28.6, 4.031, 2.421, 11840.846, 0.5, 460.043, 4.82, 5.5, 46.5, 71.18, 
  7., 69.87, 0.737}, {"MNG", "Asia", "Mongolia", "2020-03-28", 12., 1., 
  0.286, "", "", 0., 3.66, 0.305, 0.087, "", "", 0., "", "", "", "", "", "", 
  "", "", "", "", "", "", "", "", "", "", "", "", "", "", "", "", "", "", "", 
  "", "", 62.96, 3.278292*^6, 1.98, 28.6, 4.031, 2.421, 11840.846, 0.5, 
  460.043, 4.82, 5.5, 46.5, 71.18, 7., 69.87, 0.737}, 
 {"MNG", "Asia", "Mongolia", "2020-03-29", 12., 0., 0.286, "", "", 0., 3.66, 
  0., 0.087, "", "", 0., "", "", "", "", "", "", "", "", "", "", "", "", "", 
  "", "", "", "", "", "", "", "", "", "", "", "", "", "", 62.96, 3.278292*^6, 
  1.98, 28.6, 4.031, 2.421, 11840.846, 0.5, 460.043, 4.82, 5.5, 46.5, 71.18, 
  7., 69.87, 0.737}, {"MNG", "Asia", "Mongolia", "2020-03-30", 12., 0., 
  0.286, "", "", 0., 3.66, 0., 0.087, "", "", 0., "", "", "", "", "", "", "", 
  "", "", "", "", "", "", "", "", "", "", "", "", "", "", "", "", "", "", "", 
  "", 62.96, 3.278292*^6, 1.98, 28.6, 4.031, 2.421, 11840.846, 0.5, 460.043, 
  4.82, 5.5, 46.5, 71.18, 7., 69.87, 0.737}, {"MNG", "Asia", "Mongolia", 
  "2020-03-31", 12., 0., 0.286, "", "", 0., 3.66, 0., 0.087, "", "", 0., "", 
  "", "", "", "", "", "", "", "", "", "", "", "", "", "", "", "", "", "", "", 
  "", "", "", "", "", "", "", 62.96, 3.278292*^6, 1.98, 28.6, 4.031, 2.421, 
  11840.846, 0.5, 460.043, 4.82, 5.5, 46.5, 71.18, 7., 69.87, 0.737}, 
 {"MNG", "Asia", "Mongolia", "2020-04-01", 14., 2., 0.571, "", "", 0., 4.271, 
  0.61, 0.174, "", "", 0., "", "", "", "", "", "", "", "", "", "", "", "", 
  "", "", "", "", "", "", "", "", "", "", "", "", "", "", "", 62.96, 
  3.278292*^6, 1.98, 28.6, 4.031, 2.421, 11840.846, 0.5, 460.043, 4.82, 5.5, 
  46.5, 71.18, 7., 69.87, 0.737}, {"MNG", "Asia", "Mongolia", "2020-04-02", 
  14., 0., 0.429, "", "", 0., 4.271, 0., 0.131, "", "", 0., "", "", "", "", 
  "", "", "", "", "", "", "", "", "", "", "", "", "", "", "", "", "", "", "", 
  "", "", "", "", 62.96, 3.278292*^6, 1.98, 28.6, 4.031, 2.421, 11840.846, 
  0.5, 460.043, 4.82, 5.5, 46.5, 71.18, 7., 69.87, 0.737}, 
 {"MNG", "Asia", "Mongolia", "2020-04-03", 14., 0., 0.429, "", "", 0., 4.271, 
  0., 0.131, "", "", 0., "", "", "", "", "", "", "", "", "", "", "", "", "", 
  "", "", "", "", "", "", "", "", "", "", "", "", "", "", 62.96, 3.278292*^6, 
  1.98, 28.6, 4.031, 2.421, 11840.846, 0.5, 460.043, 4.82, 5.5, 46.5, 71.18, 
  7., 69.87, 0.737}, {"MNG", "Asia", "Mongolia", "2020-04-04", 14., 0., 
  0.286, "", "", 0., 4.271, 0., 0.087, "", "", 0., "", "", "", "", "", "", 
  "", "", "", "", "", "", "", "", "", "", "", "", "", "", "", "", "", "", "", 
  "", "", 62.96, 3.278292*^6, 1.98, 28.6, 4.031, 2.421, 11840.846, 0.5, 
  460.043, 4.82, 5.5, 46.5, 71.18, 7., 69.87, 0.737}, 
 {"MNG", "Asia", "Mongolia", "2020-04-05", 14., 0., 0.286, "", "", 0., 4.271, 
  0., 0.087, "", "", 0., "", "", "", "", "", "", "", "", "", "", "", "", "", 
  "", "", "", "", "", "", "", "", "", "", "", "", "", "", 65.74, 3.278292*^6, 
  1.98, 28.6, 4.031, 2.421, 11840.846, 0.5, 460.043, 4.82, 5.5, 46.5, 71.18, 
  7., 69.87, 0.737}, {"MNG", "Asia", "Mongolia", "2020-04-06", 15., 1., 
  0.429, "", "", 0., 4.576, 0.305, 0.131, "", "", 0., "", "", "", "", "", "", 
  "", "", "", "", "", "", "", "", "", "", "", "", "", "", "", "", "", "", "", 
  "", "", 65.74, 3.278292*^6, 1.98, 28.6, 4.031, 2.421, 11840.846, 0.5, 
  460.043, 4.82, 5.5, 46.5, 71.18, 7., 69.87, 0.737}, 
 {"MNG", "Asia", "Mongolia", "2020-04-07", 15., 0., 0.429, "", "", 0., 4.576, 
  0., 0.131, "", "", 0., "", "", "", "", "", "", "", "", "", "", "", "", "", 
  "", "", "", "", "", "", "", "", "", "", "", "", "", "", 65.74, 3.278292*^6, 
  1.98, 28.6, 4.031, 2.421, 11840.846, 0.5, 460.043, 4.82, 5.5, 46.5, 71.18, 
  7., 69.87, 0.737}, {"MNG", "Asia", "Mongolia", "2020-04-08", 16., 1., 
  0.286, "", "", 0., 4.881, 0.305, 0.087, "", "", 0., "", "", "", "", "", "", 
  "", "", "", "", "", "", "", "", "", "", "", "", "", "", "", "", "", "", "", 
  "", "", 65.74, 3.278292*^6, 1.98, 28.6, 4.031, 2.421, 11840.846, 0.5, 
  460.043, 4.82, 5.5, 46.5, 71.18, 7., 69.87, 0.737}, 
 {"MNG", "Asia", "Mongolia", "2020-04-09", 16., 0., 0.286, "", "", 0., 4.881, 
  0., 0.087, "", "", 0., "", "", "", "", "", "", "", "", "", "", "", "", "", 
  "", "", "", "", "", "", "", "", "", "", "", "", "", "", 65.74, 3.278292*^6, 
  1.98, 28.6, 4.031, 2.421, 11840.846, 0.5, 460.043, 4.82, 5.5, 46.5, 71.18, 
  7., 69.87, 0.737}, {"MNG", "Asia", "Mongolia", "2020-04-10", 16., 0., 
  0.286, "", "", 0., 4.881, 0., 0.087, "", "", 0., "", "", "", "", "", "", 
  "", "", "", "", "", "", "", "", "", "", "", "", "", "", "", "", "", "", "", 
  "", "", 65.74, 3.278292*^6, 1.98, 28.6, 4.031, 2.421, 11840.846, 0.5, 
  460.043, 4.82, 5.5, 46.5, 71.18, 7., 69.87, 0.737}, 
 {"MNG", "Asia", "Mongolia", "2020-04-11", 16., 0., 0.286, "", "", 0., 4.881, 
  0., 0.087, "", "", 0., "", "", "", "", "", "", "", "", "", "", "", "", "", 
  "", "", "", "", "", "", "", "", "", "", "", "", "", "", 65.74, 3.278292*^6, 
  1.98, 28.6, 4.031, 2.421, 11840.846, 0.5, 460.043, 4.82, 5.5, 46.5, 71.18, 
  7., 69.87, 0.737}, {"MNG", "Asia", "Mongolia", "2020-04-12", 16., 0., 
  0.286, "", "", 0., 4.881, 0., 0.087, "", "", 0., "", "", "", "", "", "", 
  "", "", "", "", "", "", "", "", "", "", "", "", "", "", "", "", "", "", "", 
  "", "", 65.74, 3.278292*^6, 1.98, 28.6, 4.031, 2.421, 11840.846, 0.5, 
  460.043, 4.82, 5.5, 46.5, 71.18, 7., 69.87, 0.737}, 
 {"MNG", "Asia", "Mongolia", "2020-04-13", 17., 1., 0.286, "", "", 0., 5.186, 
  0.305, 0.087, "", "", 0., "", "", "", "", "", "", "", "", "", "", "", "", 
  "", "", "", "", "", "", "", "", "", "", "", "", "", "", "", 65.74, 
  3.278292*^6, 1.98, 28.6, 4.031, 2.421, 11840.846, 0.5, 460.043, 4.82, 5.5, 
  46.5, 71.18, 7., 69.87, 0.737}, {"MNG", "Asia", "Mongolia", "2020-04-14", 
  30., 13., 2.143, "", "", 0., 9.151, 3.965, 0.654, "", "", 0., "", "", "", 
  "", "", "", "", "", "", "", "", "", "", "", "", "", "", "", "", "", "", "", 
  "", "", "", "", "", 65.74, 3.278292*^6, 1.98, 28.6, 4.031, 2.421, 
  11840.846, 0.5, 460.043, 4.82, 5.5, 46.5, 71.18, 7., 69.87, 0.737}, 
 {"MNG", "Asia", "Mongolia", "2020-04-15", 30., 0., 2., "", "", 0., 9.151, 
  0., 0.61, "", "", 0., "", "", "", "", "", "", "", "", "", "", "", "", "", 
  "", "", "", "", "", "", "", "", "", "", "", "", "", "", 65.74, 3.278292*^6, 
  1.98, 28.6, 4.031, 2.421, 11840.846, 0.5, 460.043, 4.82, 5.5, 46.5, 71.18, 
  7., 69.87, 0.737}, {"MNG", "Asia", "Mongolia", "2020-04-16", 31., 1., 
  2.143, "", "", 0., 9.456, 0.305, 0.654, "", "", 0., "", "", "", "", "", "", 
  "", "", "", "", "", "", "", "", "", "", "", "", "", "", "", "", "", "", "", 
  "", "", 65.74, 3.278292*^6, 1.98, 28.6, 4.031, 2.421, 11840.846, 0.5, 
  460.043, 4.82, 5.5, 46.5, 71.18, 7., 69.87, 0.737}, 
 {"MNG", "Asia", "Mongolia", "2020-04-17", 31., 0., 2.143, "", "", 0., 9.456, 
  0., 0.654, "", "", 0., "", "", "", "", "", "", "", "", "", "", "", "", "", 
  "", "", "", "", "", "", "", "", "", "", "", "", "", "", 65.74, 3.278292*^6, 
  1.98, 28.6, 4.031, 2.421, 11840.846, 0.5, 460.043, 4.82, 5.5, 46.5, 71.18, 
  7., 69.87, 0.737}, {"MNG", "Asia", "Mongolia", "2020-04-18", 31., 0., 
  2.143, "", "", 0., 9.456, 0., 0.654, "", "", 0., "", "", "", "", "", "", 
  "", "", "", "", "", "", "", "", "", "", "", "", "", "", "", "", "", "", "", 
  "", "", 65.74, 3.278292*^6, 1.98, 28.6, 4.031, 2.421, 11840.846, 0.5, 
  460.043, 4.82, 5.5, 46.5, 71.18, 7., 69.87, 0.737}, 
 {"MNG", "Asia", "Mongolia", "2020-04-19", 32., 1., 2.286, "", "", 0., 9.761, 
  0.305, 0.697, "", "", 0., "", "", "", "", "", "", "", "", "", "", "", "", 
  "", "", "", "", "", "", "", "", "", "", "", "", "", "", "", 65.74, 
  3.278292*^6, 1.98, 28.6, 4.031, 2.421, 11840.846, 0.5, 460.043, 4.82, 5.5, 
  46.5, 71.18, 7., 69.87, 0.737}, {"MNG", "Asia", "Mongolia", "2020-04-20", 
  33., 1., 2.286, "", "", 0., 10.066, 0.305, 0.697, "", "", 0., "", "", "", 
  "", "", "", "", "", "", "", "", "", "", "", "", "", "", "", "", "", "", "", 
  "", "", "", "", "", 65.74, 3.278292*^6, 1.98, 28.6, 4.031, 2.421, 
  11840.846, 0.5, 460.043, 4.82, 5.5, 46.5, 71.18, 7., 69.87, 0.737}, 
 {"MNG", "Asia", "Mongolia", "2020-04-21", 34., 1., 0.571, "", "", 0., 
  10.371, 0.305, 0.174, "", "", 0., "", "", "", "", "", "", "", "", "", "", 
  "", "", "", "", "", "", "", "", "", "", "", "", "", "", "", "", "", 65.74, 
  3.278292*^6, 1.98, 28.6, 4.031, 2.421, 11840.846, 0.5, 460.043, 4.82, 5.5, 
  46.5, 71.18, 7., 69.87, 0.737}, {"MNG", "Asia", "Mongolia", "2020-04-22", 
  35., 1., 0.714, "", "", 0., 10.676, 0.305, 0.218, "", "", 0., "", "", "", 
  "", "", "", "", "", "", "", "", "", "", "", "", "", "", "", "", "", "", "", 
  "", "", "", "", "", 65.74, 3.278292*^6, 1.98, 28.6, 4.031, 2.421, 
  11840.846, 0.5, 460.043, 4.82, 5.5, 46.5, 71.18, 7., 69.87, 0.737}, 
 {"MNG", "Asia", "Mongolia", "2020-04-23", 36., 1., 0.714, "", "", 0., 
  10.981, 0.305, 0.218, "", "", 0., "", "", "", "", "", "", "", "", "", "", 
  "", "", "", "", "", "", "", "", "", "", "", "", "", "", "", "", "", 65.74, 
  3.278292*^6, 1.98, 28.6, 4.031, 2.421, 11840.846, 0.5, 460.043, 4.82, 5.5, 
  46.5, 71.18, 7., 69.87, 0.737}, {"MNG", "Asia", "Mongolia", "2020-04-24", 
  37., 1., 0.857, "", "", 0., 11.286, 0.305, 0.261, "", "", 0., "", "", "", 
  "", "", "", "", "", "", "", "", "", "", "", "", "", "", "", "", "", "", "", 
  "", "", "", "", "", 65.74, 3.278292*^6, 1.98, 28.6, 4.031, 2.421, 
  11840.846, 0.5, 460.043, 4.82, 5.5, 46.5, 71.18, 7., 69.87, 0.737}, 
 {"MNG", "Asia", "Mongolia", "2020-04-25", 37., 0., 0.857, "", "", 0., 
  11.286, 0., 0.261, "", "", 0., "", "", "", "", "", "", "", "", "", "", "", 
  "", "", "", "", "", "", "", "", "", "", "", "", "", "", "", "", 65.74, 
  3.278292*^6, 1.98, 28.6, 4.031, 2.421, 11840.846, 0.5, 460.043, 4.82, 5.5, 
  46.5, 71.18, 7., 69.87, 0.737}, {"MNG", "Asia", "Mongolia", "2020-04-26", 
  38., 1., 0.857, "", "", 0., 11.591, 0.305, 0.261, "", "", 0., "", "", "", 
  "", "", "", "", "", "", "", "", "", "", "", "", "", "", "", "", "", "", "", 
  "", "", "", "", "", 65.74, 3.278292*^6, 1.98, 28.6, 4.031, 2.421, 
  11840.846, 0.5, 460.043, 4.82, 5.5, 46.5, 71.18, 7., 69.87, 0.737}, 
 {"MNG", "Asia", "Mongolia", "2020-04-27", 38., 0., 0.714, "", "", 0., 
  11.591, 0., 0.218, "", "", 0., "", "", "", "", "", "", "", "", "", "", "", 
  "", "", "", "", "", "", "", "", "", "", "", "", "", "", "", "", 65.74, 
  3.278292*^6, 1.98, 28.6, 4.031, 2.421, 11840.846, 0.5, 460.043, 4.82, 5.5, 
  46.5, 71.18, 7., 69.87, 0.737}, {"MNG", "Asia", "Mongolia", "2020-04-28", 
  38., 0., 0.571, "", "", 0., 11.591, 0., 0.174, "", "", 0., "", "", "", "", 
  "", "", "", "", "", "", "", "", "", "", "", "", "", "", "", "", "", "", "", 
  "", "", "", "", 74.07, 3.278292*^6, 1.98, 28.6, 4.031, 2.421, 11840.846, 
  0.5, 460.043, 4.82, 5.5, 46.5, 71.18, 7., 69.87, 0.737}, 
 {"MNG", "Asia", "Mongolia", "2020-04-29", 38., 0., 0.429, "", "", 0., 
  11.591, 0., 0.131, "", "", 0., "", "", "", "", "", "", "", "", "", "", "", 
  "", "", "", "", "", "", "", "", "", "", "", "", "", "", "", "", 74.07, 
  3.278292*^6, 1.98, 28.6, 4.031, 2.421, 11840.846, 0.5, 460.043, 4.82, 5.5, 
  46.5, 71.18, 7., 69.87, 0.737}, {"MNG", "Asia", "Mongolia", "2020-04-30", 
  38., 0., 0.286, "", "", 0., 11.591, 0., 0.087, "", "", 0., "", "", "", "", 
  "", "", "", "", "", "", "", "", "", "", "", "", "", "", "", "", "", "", "", 
  "", "", "", "", 74.07, 3.278292*^6, 1.98, 28.6, 4.031, 2.421, 11840.846, 
  0.5, 460.043, 4.82, 5.5, 46.5, 71.18, 7., 69.87, 0.737}, 
 {"MNG", "Asia", "Mongolia", "2020-05-01", 38., 0., 0.143, "", "", 0., 
  11.591, 0., 0.044, "", "", 0., "", "", "", "", "", "", "", "", "", "", "", 
  "", "", "", "", "", "", "", "", "", "", "", "", "", "", "", "", 74.07, 
  3.278292*^6, 1.98, 28.6, 4.031, 2.421, 11840.846, 0.5, 460.043, 4.82, 5.5, 
  46.5, 71.18, 7., 69.87, 0.737}, {"MNG", "Asia", "Mongolia", "2020-05-02", 
  39., 1., 0.286, "", "", 0., 11.896, 0.305, 0.087, "", "", 0., "", "", "", 
  "", "", "", "", "", "", "", "", "", "", "", "", "", "", "", "", "", "", "", 
  "", "", "", "", "", 74.07, 3.278292*^6, 1.98, 28.6, 4.031, 2.421, 
  11840.846, 0.5, 460.043, 4.82, 5.5, 46.5, 71.18, 7., 69.87, 0.737}, 
 {"MNG", "Asia", "Mongolia", "2020-05-03", 39., 0., 0.143, "", "", 0., 
  11.896, 0., 0.044, "", "", 0., "", "", "", "", "", "", "", "", "", "", "", 
  "", "", "", "", "", "", "", "", "", "", "", "", "", "", "", "", 74.07, 
  3.278292*^6, 1.98, 28.6, 4.031, 2.421, 11840.846, 0.5, 460.043, 4.82, 5.5, 
  46.5, 71.18, 7., 69.87, 0.737}, {"MNG", "Asia", "Mongolia", "2020-05-04", 
  40., 1., 0.286, "", "", 0., 12.201, 0.305, 0.087, "", "", 0., "", "", "", 
  "", "", "", "", "", "", "", "", "", "", "", "", "", "", "", "", "", "", "", 
  "", "", "", "", "", 74.07, 3.278292*^6, 1.98, 28.6, 4.031, 2.421, 
  11840.846, 0.5, 460.043, 4.82, 5.5, 46.5, 71.18, 7., 69.87, 0.737}, 
 {"MNG", "Asia", "Mongolia", "2020-05-05", 41., 1., 0.429, "", "", 0., 
  12.507, 0.305, 0.131, "", "", 0., "", "", "", "", "", "", "", "", "", "", 
  "", "", "", "", "", "", "", "", "", "", "", "", "", "", "", "", "", 90.74, 
  3.278292*^6, 1.98, 28.6, 4.031, 2.421, 11840.846, 0.5, 460.043, 4.82, 5.5, 
  46.5, 71.18, 7., 69.87, 0.737}, {"MNG", "Asia", "Mongolia", "2020-05-06", 
  41., 0., 0.429, "", "", 0., 12.507, 0., 0.131, "", "", 0., "", "", "", "", 
  "", "", "", "", "", "", "", "", "", "", "", "", "", "", "", "", "", "", "", 
  "", "", "", "", 90.74, 3.278292*^6, 1.98, 28.6, 4.031, 2.421, 11840.846, 
  0.5, 460.043, 4.82, 5.5, 46.5, 71.18, 7., 69.87, 0.737}, 
 {"MNG", "Asia", "Mongolia", "2020-05-07", 41., 0., 0.429, "", "", 0., 
  12.507, 0., 0.131, "", "", 0., "", "", "", "", "", "", "", "", "", "", "", 
  "", "", "", "", "", "", "", "", "", "", "", "", "", "", "", "", 90.74, 
  3.278292*^6, 1.98, 28.6, 4.031, 2.421, 11840.846, 0.5, 460.043, 4.82, 5.5, 
  46.5, 71.18, 7., 69.87, 0.737}, {"MNG", "Asia", "Mongolia", "2020-05-08", 
  42., 1., 0.571, "", "", 0., 12.812, 0.305, 0.174, "", "", 0., "", "", "", 
  "", "", "", "", "", "", "", "", "", "", "", "", "", "", "", "", "", "", "", 
  "", "", "", "", "", 74.07, 3.278292*^6, 1.98, 28.6, 4.031, 2.421, 
  11840.846, 0.5, 460.043, 4.82, 5.5, 46.5, 71.18, 7., 69.87, 0.737}, 
 {"MNG", "Asia", "Mongolia", "2020-05-09", 42., 0., 0.429, "", "", 0., 
  12.812, 0., 0.131, "", "", 0., "", "", "", "", "", "", "", "", "", "", "", 
  "", "", "", "", "", "", "", "", "", "", "", "", "", "", "", "", 71.3, 
  3.278292*^6, 1.98, 28.6, 4.031, 2.421, 11840.846, 0.5, 460.043, 4.82, 5.5, 
  46.5, 71.18, 7., 69.87, 0.737}, {"MNG", "Asia", "Mongolia", "2020-05-10", 
  42., 0., 0.429, "", "", 0., 12.812, 0., 0.131, "", "", 0., "", "", "", "", 
  "", "", "", "", "", "", "", "", "", "", "", "", "", "", "", "", "", "", "", 
  "", "", "", "", 71.3, 3.278292*^6, 1.98, 28.6, 4.031, 2.421, 11840.846, 
  0.5, 460.043, 4.82, 5.5, 46.5, 71.18, 7., 69.87, 0.737}, 
 {"MNG", "Asia", "Mongolia", "2020-05-11", 42., 0., 0.286, "", "", 0., 
  12.812, 0., 0.087, "", "", 0., "", "", "", "", "", "", "", "", "", "", "", 
  "", "", "", "", "", "", "", "", "", "", "", "", "", "", "", "", 71.3, 
  3.278292*^6, 1.98, 28.6, 4.031, 2.421, 11840.846, 0.5, 460.043, 4.82, 5.5, 
  46.5, 71.18, 7., 69.87, 0.737}, {"MNG", "Asia", "Mongolia", "2020-05-12", 
  42., 0., 0.143, "", "", 0., 12.812, 0., 0.044, "", "", 0., "", "", "", "", 
  "", "", "", "", "", "", "", "", "", "", "", "", "", "", "", "", "", "", "", 
  "", "", "", "", 71.3, 3.278292*^6, 1.98, 28.6, 4.031, 2.421, 11840.846, 
  0.5, 460.043, 4.82, 5.5, 46.5, 71.18, 7., 69.87, 0.737}, 
 {"MNG", "Asia", "Mongolia", "2020-05-13", 42., 0., 0.143, "", "", 0., 
  12.812, 0., 0.044, "", "", 0., "", "", "", "", "", "", "", "", "", "", "", 
  "", "", "", "", "", "", "", "", "", "", "", "", "", "", "", "", 71.3, 
  3.278292*^6, 1.98, 28.6, 4.031, 2.421, 11840.846, 0.5, 460.043, 4.82, 5.5, 
  46.5, 71.18, 7., 69.87, 0.737}, {"MNG", "Asia", "Mongolia", "2020-05-14", 
  98., 56., 8.143, "", "", 0., 29.894, 17.082, 2.484, "", "", 0., "", "", "", 
  "", "", "", "", "", "", "", "", "", "", "", "", "", "", "", "", "", "", "", 
  "", "", "", "", "", 71.3, 3.278292*^6, 1.98, 28.6, 4.031, 2.421, 11840.846, 
  0.5, 460.043, 4.82, 5.5, 46.5, 71.18, 7., 69.87, 0.737}, 
 {"MNG", "Asia", "Mongolia", "2020-05-15", 98., 0., 8., "", "", 0., 29.894, 
  0., 2.44, "", "", 0., "", "", "", "", "", "", "", "", "", "", "", "", "", 
  "", "", "", "", "", "", "", "", "", "", "", "", "", "", 71.3, 3.278292*^6, 
  1.98, 28.6, 4.031, 2.421, 11840.846, 0.5, 460.043, 4.82, 5.5, 46.5, 71.18, 
  7., 69.87, 0.737}, {"MNG", "Asia", "Mongolia", "2020-05-16", 135., 37., 
  13.286, "", "", 0., 41.18, 11.286, 4.053, "", "", 0., "", "", "", "", "", 
  "", "", "", "", "", "", "", "", "", "", "", "", "", "", "", "", "", "", "", 
  "", "", "", 71.3, 3.278292*^6, 1.98, 28.6, 4.031, 2.421, 11840.846, 0.5, 
  460.043, 4.82, 5.5, 46.5, 71.18, 7., 69.87, 0.737}, 
 {"MNG", "Asia", "Mongolia", "2020-05-17", 136., 1., 13.429, "", "", 0., 
  41.485, 0.305, 4.096, "", "", 0., 0.55, "", "", "", "", "", "", "", "", "", 
  "", "", "", "", "", "", "", "", "", "", "", "", "", "", "", "", "", 71.3, 
  3.278292*^6, 1.98, 28.6, 4.031, 2.421, 11840.846, 0.5, 460.043, 4.82, 5.5, 
  46.5, 71.18, 7., 69.87, 0.737}, {"MNG", "Asia", "Mongolia", "2020-05-18", 
  140., 4., 14., "", "", 0., 42.705, 1.22, 4.271, "", "", 0., 0.54, "", "", 
  "", "", "", "", "", "", "", "", "", "", "", "", "", "", "", "", "", "", "", 
  "", "", "", "", "", 71.3, 3.278292*^6, 1.98, 28.6, 4.031, 2.421, 11840.846, 
  0.5, 460.043, 4.82, 5.5, 46.5, 71.18, 7., 69.87, 0.737}, 
 {"MNG", "Asia", "Mongolia", "2020-05-19", 140., 0., 14., "", "", 0., 42.705, 
  0., 4.271, "", "", 0., 0.53, "", "", "", "", "", "", "", "", "", "", "", 
  "", "", "", "", "", "", "", "", "", "", "", "", "", "", "", 71.3, 
  3.278292*^6, 1.98, 28.6, 4.031, 2.421, 11840.846, 0.5, 460.043, 4.82, 5.5, 
  46.5, 71.18, 7., 69.87, 0.737}, {"MNG", "Asia", "Mongolia", "2020-05-20", 
  140., 0., 14., "", "", 0., 42.705, 0., 4.271, "", "", 0., 0.53, "", "", "", 
  "", "", "", "", "", "", "", "", "", "", "", "", "", "", "", "", "", "", "", 
  "", "", "", "", 71.3, 3.278292*^6, 1.98, 28.6, 4.031, 2.421, 11840.846, 
  0.5, 460.043, 4.82, 5.5, 46.5, 71.18, 7., 69.87, 0.737}, 
 {"MNG", "Asia", "Mongolia", "2020-05-21", 140., 0., 6., "", "", 0., 42.705, 
  0., 1.83, "", "", 0., 0.52, "", "", "", "", "", "", "", "", "", "", "", "", 
  "", "", "", "", "", "", "", "", "", "", "", "", "", "", 71.3, 3.278292*^6, 
  1.98, 28.6, 4.031, 2.421, 11840.846, 0.5, 460.043, 4.82, 5.5, 46.5, 71.18, 
  7., 69.87, 0.737}, {"MNG", "Asia", "Mongolia", "2020-05-22", 141., 1., 
  6.143, "", "", 0., 43.01, 0.305, 1.874, "", "", 0., 0.53, "", "", "", "", 
  "", "", "", "", "", "", "", "", "", "", "", "", "", "", "", "", "", "", "", 
  "", "", "", 71.3, 3.278292*^6, 1.98, 28.6, 4.031, 2.421, 11840.846, 0.5, 
  460.043, 4.82, 5.5, 46.5, 71.18, 7., 69.87, 0.737}, 
 {"MNG", "Asia", "Mongolia", "2020-05-23", 141., 0., 0.857, "", "", 0., 
  43.01, 0., 0.261, "", "", 0., 0.54, "", "", "", "", "", "", "", "", "", "", 
  "", "", "", "", "", "", "", "", "", "", "", "", "", "", "", "", 71.3, 
  3.278292*^6, 1.98, 28.6, 4.031, 2.421, 11840.846, 0.5, 460.043, 4.82, 5.5, 
  46.5, 71.18, 7., 69.87, 0.737}, {"MNG", "Asia", "Mongolia", "2020-05-24", 
  141., 0., 0.714, "", "", 0., 43.01, 0., 0.218, "", "", 0., 0.56, "", "", 
  "", "", "", "", "", "", "", "", "", "", "", "", "", "", "", "", "", "", "", 
  "", "", "", "", "", 71.3, 3.278292*^6, 1.98, 28.6, 4.031, 2.421, 11840.846, 
  0.5, 460.043, 4.82, 5.5, 46.5, 71.18, 7., 69.87, 0.737}, 
 {"MNG", "Asia", "Mongolia", "2020-05-25", 141., 0., 0.143, "", "", 0., 
  43.01, 0., 0.044, "", "", 0., 0.58, "", "", "", "", "", "", "", "", "", "", 
  "", "", "", "", "", "", "", "", "", "", "", "", "", "", "", "", 71.3, 
  3.278292*^6, 1.98, 28.6, 4.031, 2.421, 11840.846, 0.5, 460.043, 4.82, 5.5, 
  46.5, 71.18, 7., 69.87, 0.737}, {"MNG", "Asia", "Mongolia", "2020-05-26", 
  141., 0., 0.143, "", "", 0., 43.01, 0., 0.044, "", "", 0., 0.6, "", "", "", 
  "", "", "", "", "", "", "", "", "", "", "", "", "", "", "", "", "", "", "", 
  "", "", "", "", 71.3, 3.278292*^6, 1.98, 28.6, 4.031, 2.421, 11840.846, 
  0.5, 460.043, 4.82, 5.5, 46.5, 71.18, 7., 69.87, 0.737}, 
 {"MNG", "Asia", "Mongolia", "2020-05-27", 148., 7., 1.143, "", "", 0., 
  45.145, 2.135, 0.349, "", "", 0., 0.63, "", "", "", "", "", "", "", "", "", 
  "", "", "", "", "", "", "", "", "", "", "", "", "", "", "", "", "", 71.3, 
  3.278292*^6, 1.98, 28.6, 4.031, 2.421, 11840.846, 0.5, 460.043, 4.82, 5.5, 
  46.5, 71.18, 7., 69.87, 0.737}, {"MNG", "Asia", "Mongolia", "2020-05-28", 
  161., 13., 3., "", "", 0., 49.111, 3.965, 0.915, "", "", 0., 0.65, "", "", 
  "", "", "", "", "", "", "", "", "", "", "", "", "", "", "", "", "", "", "", 
  "", "", "", "", "", 71.3, 3.278292*^6, 1.98, 28.6, 4.031, 2.421, 11840.846, 
  0.5, 460.043, 4.82, 5.5, 46.5, 71.18, 7., 69.87, 0.737}, 
 {"MNG", "Asia", "Mongolia", "2020-05-29", 179., 18., 5.429, "", "", 0., 
  54.602, 5.491, 1.656, "", "", 0., 0.65, "", "", "", "", "", "", "", "", "", 
  "", "", "", "", "", "", "", "", "", "", "", "", "", "", "", "", "", 71.3, 
  3.278292*^6, 1.98, 28.6, 4.031, 2.421, 11840.846, 0.5, 460.043, 4.82, 5.5, 
  46.5, 71.18, 7., 69.87, 0.737}, {"MNG", "Asia", "Mongolia", "2020-05-30", 
  179., 0., 5.429, "", "", 0., 54.602, 0., 1.656, "", "", 0., 0.64, "", "", 
  "", "", "", "", "", "", "", "", "", "", "", "", "", "", "", "", "", "", "", 
  "", "", "", "", "", 71.3, 3.278292*^6, 1.98, 28.6, 4.031, 2.421, 11840.846, 
  0.5, 460.043, 4.82, 5.5, 46.5, 71.18, 7., 69.87, 0.737}, 
 {"MNG", "Asia", "Mongolia", "2020-05-31", 179., 0., 5.429, "", "", 0., 
  54.602, 0., 1.656, "", "", 0., 0.62, "", "", "", "", "", "", "", "", "", 
  "", "", "", "", "", "", "", "", "", "", "", "", "", "", "", "", "", 71.3, 
  3.278292*^6, 1.98, 28.6, 4.031, 2.421, 11840.846, 0.5, 460.043, 4.82, 5.5, 
  46.5, 71.18, 7., 69.87, 0.737}, {"MNG", "Asia", "Mongolia", "2020-06-01", 
  185., 6., 6.286, "", "", 0., 56.432, 1.83, 1.917, "", "", 0., 0.61, "", "", 
  "", "", "", "", "", "", "", "", "", "", "", "", "", "", "", "", "", "", "", 
  "", "", "", "", "", 71.3, 3.278292*^6, 1.98, 28.6, 4.031, 2.421, 11840.846, 
  0.5, 460.043, 4.82, 5.5, 46.5, 71.18, 7., 69.87, 0.737}, 
 {"MNG", "Asia", "Mongolia", "2020-06-02", 185., 0., 6.286, "", "", 0., 
  56.432, 0., 1.917, "", "", 0., 0.6, "", "", "", "", "", "", "", "", "", "", 
  "", "", "", "", "", "", "", "", "", "", "", "", "", "", "", "", 71.3, 
  3.278292*^6, 1.98, 28.6, 4.031, 2.421, 11840.846, 0.5, 460.043, 4.82, 5.5, 
  46.5, 71.18, 7., 69.87, 0.737}, {"MNG", "Asia", "Mongolia", "2020-06-03", 
  185., 0., 5.286, "", "", 0., 56.432, 0., 1.612, "", "", 0., 0.59, "", "", 
  "", "", "", "", "", "", "", "", "", "", "", "", "", "", "", "", "", "", "", 
  "", "", "", "", "", 71.3, 3.278292*^6, 1.98, 28.6, 4.031, 2.421, 11840.846, 
  0.5, 460.043, 4.82, 5.5, 46.5, 71.18, 7., 69.87, 0.737}, 
 {"MNG", "Asia", "Mongolia", "2020-06-04", 186., 1., 3.571, "", "", 0., 
  56.737, 0.305, 1.089, "", "", 0., 0.59, "", "", "", "", "", "", "", "", "", 
  "", "", "", "", "", "", "", "", "", "", "", "", "", "", "", "", "", 71.3, 
  3.278292*^6, 1.98, 28.6, 4.031, 2.421, 11840.846, 0.5, 460.043, 4.82, 5.5, 
  46.5, 71.18, 7., 69.87, 0.737}, {"MNG", "Asia", "Mongolia", "2020-06-05", 
  191., 5., 1.714, "", "", 0., 58.262, 1.525, 0.523, "", "", 0., 0.59, "", 
  "", "", "", "", "", "", "", "", "", "", "", "", "", "", "", "", "", "", "", 
  "", "", "", "", "", "", 71.3, 3.278292*^6, 1.98, 28.6, 4.031, 2.421, 
  11840.846, 0.5, 460.043, 4.82, 5.5, 46.5, 71.18, 7., 69.87, 0.737}, 
 {"MNG", "Asia", "Mongolia", "2020-06-06", 193., 2., 2., "", "", 0., 58.872, 
  0.61, 0.61, "", "", 0., 0.59, "", "", "", "", "", "", "", "", "", "", "", 
  "", "", "", "", "", "", "", "", "", "", "", "", "", "", "", 71.3, 
  3.278292*^6, 1.98, 28.6, 4.031, 2.421, 11840.846, 0.5, 460.043, 4.82, 5.5, 
  46.5, 71.18, 7., 69.87, 0.737}, {"MNG", "Asia", "Mongolia", "2020-06-07", 
  193., 0., 2., "", "", 0., 58.872, 0., 0.61, "", "", 0., 0.59, "", "", "", 
  "", "", "", "", "", "", "", "", "", "", "", "", "", "", "", "", "", "", "", 
  "", "", "", "", 71.3, 3.278292*^6, 1.98, 28.6, 4.031, 2.421, 11840.846, 
  0.5, 460.043, 4.82, 5.5, 46.5, 71.18, 7., 69.87, 0.737}, 
 {"MNG", "Asia", "Mongolia", "2020-06-08", 194., 1., 1.286, "", "", 0., 
  59.177, 0.305, 0.392, "", "", 0., 0.59, "", "", "", "", "", "", "", "", "", 
  "", "", "", "", "", "", "", "", "", "", "", "", "", "", "", "", "", 71.3, 
  3.278292*^6, 1.98, 28.6, 4.031, 2.421, 11840.846, 0.5, 460.043, 4.82, 5.5, 
  46.5, 71.18, 7., 69.87, 0.737}, {"MNG", "Asia", "Mongolia", "2020-06-09", 
  194., 0., 1.286, "", "", 0., 59.177, 0., 0.392, "", "", 0., 0.59, "", "", 
  "", "", "", "", "", "", "", "", "", "", "", "", "", "", "", "", "", "", "", 
  "", "", "", "", "", 71.3, 3.278292*^6, 1.98, 28.6, 4.031, 2.421, 11840.846, 
  0.5, 460.043, 4.82, 5.5, 46.5, 71.18, 7., 69.87, 0.737}, 
 {"MNG", "Asia", "Mongolia", "2020-06-10", 194., 0., 1.286, "", "", 0., 
  59.177, 0., 0.392, "", "", 0., 0.6, "", "", "", "", "", "", "", "", "", "", 
  "", "", "", "", "", "", "", "", "", "", "", "", "", "", "", "", 71.3, 
  3.278292*^6, 1.98, 28.6, 4.031, 2.421, 11840.846, 0.5, 460.043, 4.82, 5.5, 
  46.5, 71.18, 7., 69.87, 0.737}, {"MNG", "Asia", "Mongolia", "2020-06-11", 
  197., 3., 1.571, "", "", 0., 60.092, 0.915, 0.479, "", "", 0., 0.61, "", 
  "", "", "", "", "", "", "", "", "", "", "", "", "", "", "", "", "", "", "", 
  "", "", "", "", "", "", 71.3, 3.278292*^6, 1.98, 28.6, 4.031, 2.421, 
  11840.846, 0.5, 460.043, 4.82, 5.5, 46.5, 71.18, 7., 69.87, 0.737}, 
 {"MNG", "Asia", "Mongolia", "2020-06-12", 197., 0., 0.857, "", "", 0., 
  60.092, 0., 0.261, "", "", 0., 0.62, "", "", "", "", "", "", "", "", "", 
  "", "", "", "", "", "", "", "", "", "", "", "", "", "", "", "", "", 71.3, 
  3.278292*^6, 1.98, 28.6, 4.031, 2.421, 11840.846, 0.5, 460.043, 4.82, 5.5, 
  46.5, 71.18, 7., 69.87, 0.737}, {"MNG", "Asia", "Mongolia", "2020-06-13", 
  197., 0., 0.571, "", "", 0., 60.092, 0., 0.174, "", "", 0., 0.64, "", "", 
  "", "", "", "", "", "", "", "", "", "", "", "", "", "", "", "", "", "", "", 
  "", "", "", "", "", 71.3, 3.278292*^6, 1.98, 28.6, 4.031, 2.421, 11840.846, 
  0.5, 460.043, 4.82, 5.5, 46.5, 71.18, 7., 69.87, 0.737}, 
 {"MNG", "Asia", "Mongolia", "2020-06-14", 197., 0., 0.571, "", "", 0., 
  60.092, 0., 0.174, "", "", 0., 0.65, "", "", "", "", "", "", "", "", "", 
  "", "", "", "", "", "", "", "", "", "", "", "", "", "", "", "", "", 71.3, 
  3.278292*^6, 1.98, 28.6, 4.031, 2.421, 11840.846, 0.5, 460.043, 4.82, 5.5, 
  46.5, 71.18, 7., 69.87, 0.737}, {"MNG", "Asia", "Mongolia", "2020-06-15", 
  197., 0., 0.429, "", "", 0., 60.092, 0., 0.131, "", "", 0., 0.68, "", "", 
  "", "", "", "", "", "", "", "", "", "", "", "", "", "", "", "", "", "", "", 
  "", "", "", "", "", 71.3, 3.278292*^6, 1.98, 28.6, 4.031, 2.421, 11840.846, 
  0.5, 460.043, 4.82, 5.5, 46.5, 71.18, 7., 69.87, 0.737}, 
 {"MNG", "Asia", "Mongolia", "2020-06-16", 197., 0., 0.429, "", "", 0., 
  60.092, 0., 0.131, "", "", 0., 0.72, "", "", "", "", "", "", "", "", "", 
  "", "", "", "", "", "", "", "", "", "", "", "", "", "", "", "", "", 71.3, 
  3.278292*^6, 1.98, 28.6, 4.031, 2.421, 11840.846, 0.5, 460.043, 4.82, 5.5, 
  46.5, 71.18, 7., 69.87, 0.737}, {"MNG", "Asia", "Mongolia", "2020-06-17", 
  201., 4., 1., "", "", 0., 61.312, 1.22, 0.305, "", "", 0., 0.75, "", "", 
  "", "", "", "", "", "", "", "", "", "", "", "", "", "", "", "", "", "", "", 
  "", "", "", "", "", 71.3, 3.278292*^6, 1.98, 28.6, 4.031, 2.421, 11840.846, 
  0.5, 460.043, 4.82, 5.5, 46.5, 71.18, 7., 69.87, 0.737}, 
 {"MNG", "Asia", "Mongolia", "2020-06-18", 204., 3., 1., "", "", 0., 62.228, 
  0.915, 0.305, "", "", 0., 0.76, "", "", "", "", "", "", "", "", "", "", "", 
  "", "", "", "", "", "", "", "", "", "", "", "", "", "", "", 71.3, 
  3.278292*^6, 1.98, 28.6, 4.031, 2.421, 11840.846, 0.5, 460.043, 4.82, 5.5, 
  46.5, 71.18, 7., 69.87, 0.737}, {"MNG", "Asia", "Mongolia", "2020-06-19", 
  204., 0., 1., "", "", 0., 62.228, 0., 0.305, "", "", 0., 0.76, "", "", "", 
  "", "", "", "", "", "", "", "", "", "", "", "", "", "", "", "", "", "", "", 
  "", "", "", "", 71.3, 3.278292*^6, 1.98, 28.6, 4.031, 2.421, 11840.846, 
  0.5, 460.043, 4.82, 5.5, 46.5, 71.18, 7., 69.87, 0.737}, 
 {"MNG", "Asia", "Mongolia", "2020-06-20", 206., 2., 1.286, "", "", 0., 
  62.838, 0.61, 0.392, "", "", 0., 0.77, "", "", "", "", "", "", "", "", "", 
  "", "", "", "", "", "", "", "", "", "", "", "", "", "", "", "", "", 71.3, 
  3.278292*^6, 1.98, 28.6, 4.031, 2.421, 11840.846, 0.5, 460.043, 4.82, 5.5, 
  46.5, 71.18, 7., 69.87, 0.737}, {"MNG", "Asia", "Mongolia", "2020-06-21", 
  213., 7., 2.286, "", "", 0., 64.973, 2.135, 0.697, "", "", 0., 0.77, "", 
  "", "", "", "", "", "", "", "", "", "", "", "", "", "", "", "", "", "", "", 
  "", "", "", "", "", "", 71.3, 3.278292*^6, 1.98, 28.6, 4.031, 2.421, 
  11840.846, 0.5, 460.043, 4.82, 5.5, 46.5, 71.18, 7., 69.87, 0.737}, 
 {"MNG", "Asia", "Mongolia", "2020-06-22", 215., 2., 2.571, "", "", 0., 
  65.583, 0.61, 0.784, "", "", 0., 0.74, "", "", "", "", "", "", "", "", "", 
  "", "", "", "", "", "", "", "", "", "", "", "", "", "", "", "", "", 71.3, 
  3.278292*^6, 1.98, 28.6, 4.031, 2.421, 11840.846, 0.5, 460.043, 4.82, 5.5, 
  46.5, 71.18, 7., 69.87, 0.737}, {"MNG", "Asia", "Mongolia", "2020-06-23", 
  215., 0., 2.571, "", "", 0., 65.583, 0., 0.784, "", "", 0., 0.7, "", "", 
  "", "", "", "", "", "", "", "", "", "", "", "", "", "", "", "", "", "", "", 
  "", "", "", "", "", 71.3, 3.278292*^6, 1.98, 28.6, 4.031, 2.421, 11840.846, 
  0.5, 460.043, 4.82, 5.5, 46.5, 71.18, 7., 69.87, 0.737}, 
 {"MNG", "Asia", "Mongolia", "2020-06-24", 216., 1., 2.143, "", "", 0., 
  65.888, 0.305, 0.654, "", "", 0., 0.67, "", "", "", "", "", "", "", "", "", 
  "", "", "", "", "", "", "", "", "", "", "", "", "", "", "", "", "", 71.3, 
  3.278292*^6, 1.98, 28.6, 4.031, 2.421, 11840.846, 0.5, 460.043, 4.82, 5.5, 
  46.5, 71.18, 7., 69.87, 0.737}, {"MNG", "Asia", "Mongolia", "2020-06-25", 
  219., 3., 2.143, "", "", 0., 66.803, 0.915, 0.654, "", "", 0., 0.64, "", 
  "", "", "", "", "", "", "", "", "", "", "", "", "", "", "", "", "", "", "", 
  "", "", "", "", "", "", 71.3, 3.278292*^6, 1.98, 28.6, 4.031, 2.421, 
  11840.846, 0.5, 460.043, 4.82, 5.5, 46.5, 71.18, 7., 69.87, 0.737}, 
 {"MNG", "Asia", "Mongolia", "2020-06-26", 219., 0., 2.143, "", "", 0., 
  66.803, 0., 0.654, "", "", 0., 0.6, "", "", "", "", "", "", "", "", "", "", 
  "", "", "", "", "", "", "", "", "", "", "", "", "", "", "", "", 71.3, 
  3.278292*^6, 1.98, 28.6, 4.031, 2.421, 11840.846, 0.5, 460.043, 4.82, 5.5, 
  46.5, 71.18, 7., 69.87, 0.737}, {"MNG", "Asia", "Mongolia", "2020-06-27", 
  219., 0., 1.857, "", "", 0., 66.803, 0., 0.566, "", "", 0., 0.57, "", "", 
  "", "", "", "", "", "", "", "", "", "", "", "", "", "", "", "", "", "", "", 
  "", "", "", "", "", 71.3, 3.278292*^6, 1.98, 28.6, 4.031, 2.421, 11840.846, 
  0.5, 460.043, 4.82, 5.5, 46.5, 71.18, 7., 69.87, 0.737}, 
 {"MNG", "Asia", "Mongolia", "2020-06-28", 220., 1., 1., "", "", 0., 67.108, 
  0.305, 0.305, "", "", 0., 0.54, "", "", "", "", "", "", "", "", "", "", "", 
  "", "", "", "", "", "", "", "", "", "", "", "", "", "", "", 71.3, 
  3.278292*^6, 1.98, 28.6, 4.031, 2.421, 11840.846, 0.5, 460.043, 4.82, 5.5, 
  46.5, 71.18, 7., 69.87, 0.737}, {"MNG", "Asia", "Mongolia", "2020-06-29", 
  220., 0., 0.714, "", "", 0., 67.108, 0., 0.218, "", "", 0., 0.52, "", "", 
  "", "", "", "", "", "", "", "", "", "", "", "", "", "", "", "", "", "", "", 
  "", "", "", "", "", 71.3, 3.278292*^6, 1.98, 28.6, 4.031, 2.421, 11840.846, 
  0.5, 460.043, 4.82, 5.5, 46.5, 71.18, 7., 69.87, 0.737}, 
 {"MNG", "Asia", "Mongolia", "2020-06-30", 220., 0., 0.714, "", "", 0., 
  67.108, 0., 0.218, "", "", 0., 0.49, "", "", "", "", "", "", "", "", "", 
  "", "", "", "", "", "", "", "", "", "", "", "", "", "", "", "", "", 71.3, 
  3.278292*^6, 1.98, 28.6, 4.031, 2.421, 11840.846, 0.5, 460.043, 4.82, 5.5, 
  46.5, 71.18, 7., 69.87, 0.737}, {"MNG", "Asia", "Mongolia", "2020-07-01", 
  220., 0., 0.571, "", "", 0., 67.108, 0., 0.174, "", "", 0., 0.48, "", "", 
  "", "", "", "", "", "", "", "", "", "", "", "", "", "", "", "", "", "", "", 
  "", "", "", "", "", 71.3, 3.278292*^6, 1.98, 28.6, 4.031, 2.421, 11840.846, 
  0.5, 460.043, 4.82, 5.5, 46.5, 71.18, 7., 69.87, 0.737}, 
 {"MNG", "Asia", "Mongolia", "2020-07-02", 220., 0., 0.143, "", "", 0., 
  67.108, 0., 0.044, "", "", 0., 0.46, "", "", "", "", "", "", "", "", "", 
  "", "", "", "", "", "", "", "", "", "", "", "", "", "", "", "", "", 71.3, 
  3.278292*^6, 1.98, 28.6, 4.031, 2.421, 11840.846, 0.5, 460.043, 4.82, 5.5, 
  46.5, 71.18, 7., 69.87, 0.737}, {"MNG", "Asia", "Mongolia", "2020-07-03", 
  220., 0., 0.143, "", "", 0., 67.108, 0., 0.044, "", "", 0., 0.45, "", "", 
  "", "", "", "", "", "", "", "", "", "", "", "", "", "", "", "", "", "", "", 
  "", "", "", "", "", 60.19, 3.278292*^6, 1.98, 28.6, 4.031, 2.421, 
  11840.846, 0.5, 460.043, 4.82, 5.5, 46.5, 71.18, 7., 69.87, 0.737}, 
 {"MNG", "Asia", "Mongolia", "2020-07-04", 220., 0., 0.143, "", "", 0., 
  67.108, 0., 0.044, "", "", 0., 0.45, "", "", "", "", "", "", "", "", "", 
  "", "", "", "", "", "", "", "", "", "", "", "", "", "", "", "", "", 60.19, 
  3.278292*^6, 1.98, 28.6, 4.031, 2.421, 11840.846, 0.5, 460.043, 4.82, 5.5, 
  46.5, 71.18, 7., 69.87, 0.737}, {"MNG", "Asia", "Mongolia", "2020-07-05", 
  220., 0., 0., "", "", 0., 67.108, 0., 0., "", "", 0., 0.45, "", "", "", "", 
  "", "", "", "", "", "", "", "", "", "", "", "", "", "", "", "", "", "", "", 
  "", "", "", 60.19, 3.278292*^6, 1.98, 28.6, 4.031, 2.421, 11840.846, 0.5, 
  460.043, 4.82, 5.5, 46.5, 71.18, 7., 69.87, 0.737}, 
 {"MNG", "Asia", "Mongolia", "2020-07-06", 225., 5., 0.714, "", "", 0., 
  68.633, 1.525, 0.218, "", "", 0., 0.45, "", "", "", "", "", "", "", "", "", 
  "", "", "", "", "", "", "", "", "", "", "", "", "", "", "", "", "", 60.19, 
  3.278292*^6, 1.98, 28.6, 4.031, 2.421, 11840.846, 0.5, 460.043, 4.82, 5.5, 
  46.5, 71.18, 7., 69.87, 0.737}, {"MNG", "Asia", "Mongolia", "2020-07-07", 
  227., 2., 1., "", "", 0., 69.243, 0.61, 0.305, "", "", 0., 0.46, "", "", 
  "", "", "", "", "", "", "", "", "", "", "", "", "", "", "", "", "", "", "", 
  "", "", "", "", "", 60.19, 3.278292*^6, 1.98, 28.6, 4.031, 2.421, 
  11840.846, 0.5, 460.043, 4.82, 5.5, 46.5, 71.18, 7., 69.87, 0.737}, 
 {"MNG", "Asia", "Mongolia", "2020-07-08", 227., 0., 1., "", "", 0., 69.243, 
  0., 0.305, "", "", 0., 0.45, "", "", "", "", "", "", "", "", "", "", "", 
  "", "", "", "", "", "", "", "", "", "", "", "", "", "", "", 60.19, 
  3.278292*^6, 1.98, 28.6, 4.031, 2.421, 11840.846, 0.5, 460.043, 4.82, 5.5, 
  46.5, 71.18, 7., 69.87, 0.737}, {"MNG", "Asia", "Mongolia", "2020-07-09", 
  227., 0., 1., "", "", 0., 69.243, 0., 0.305, "", "", 0., 0.45, "", "", "", 
  "", "", "", "", "", "", "", "", "", "", "", "", "", "", "", "", "", "", "", 
  "", "", "", "", 60.19, 3.278292*^6, 1.98, 28.6, 4.031, 2.421, 11840.846, 
  0.5, 460.043, 4.82, 5.5, 46.5, 71.18, 7., 69.87, 0.737}, 
 {"MNG", "Asia", "Mongolia", "2020-07-10", 227., 0., 1., "", "", 0., 69.243, 
  0., 0.305, "", "", 0., 0.45, "", "", "", "", "", "", "", "", "", "", "", 
  "", "", "", "", "", "", "", "", "", "", "", "", "", "", "", 60.19, 
  3.278292*^6, 1.98, 28.6, 4.031, 2.421, 11840.846, 0.5, 460.043, 4.82, 5.5, 
  46.5, 71.18, 7., 69.87, 0.737}, {"MNG", "Asia", "Mongolia", "2020-07-11", 
  230., 3., 1.429, "", "", 0., 70.158, 0.915, 0.436, "", "", 0., 0.46, "", 
  "", "", "", "", "", "", "", "", "", "", "", "", "", "", "", "", "", "", "", 
  "", "", "", "", "", "", 60.19, 3.278292*^6, 1.98, 28.6, 4.031, 2.421, 
  11840.846, 0.5, 460.043, 4.82, 5.5, 46.5, 71.18, 7., 69.87, 0.737}, 
 {"MNG", "Asia", "Mongolia", "2020-07-12", 230., 0., 1.429, "", "", 0., 
  70.158, 0., 0.436, "", "", 0., 0.43, "", "", "", "", "", "", "", "", "", 
  "", "", "", "", "", "", "", "", "", "", "", "", "", "", "", "", "", 60.19, 
  3.278292*^6, 1.98, 28.6, 4.031, 2.421, 11840.846, 0.5, 460.043, 4.82, 5.5, 
  46.5, 71.18, 7., 69.87, 0.737}, {"MNG", "Asia", "Mongolia", "2020-07-13", 
  243., 13., 2.571, "", "", 0., 74.124, 3.965, 0.784, "", "", 0., 0.41, "", 
  "", "", "", "", "", "", "", "", "", "", "", "", "", "", "", "", "", "", "", 
  "", "", "", "", "", "", 60.19, 3.278292*^6, 1.98, 28.6, 4.031, 2.421, 
  11840.846, 0.5, 460.043, 4.82, 5.5, 46.5, 71.18, 7., 69.87, 0.737}, 
 {"MNG", "Asia", "Mongolia", "2020-07-14", 261., 18., 4.857, "", "", 0., 
  79.615, 5.491, 1.482, "", "", 0., 0.39, "", "", "", "", "", "", "", "", "", 
  "", "", "", "", "", "", "", "", "", "", "", "", "", "", "", "", "", 60.19, 
  3.278292*^6, 1.98, 28.6, 4.031, 2.421, 11840.846, 0.5, 460.043, 4.82, 5.5, 
  46.5, 71.18, 7., 69.87, 0.737}, {"MNG", "Asia", "Mongolia", "2020-07-15", 
  261., 0., 4.857, "", "", 0., 79.615, 0., 1.482, "", "", 0., 0.37, "", "", 
  "", "", "", "", "", "", "", "", "", "", "", "", "", "", "", "", "", "", "", 
  "", "", "", "", "", 60.19, 3.278292*^6, 1.98, 28.6, 4.031, 2.421, 
  11840.846, 0.5, 460.043, 4.82, 5.5, 46.5, 71.18, 7., 69.87, 0.737}, 
 {"MNG", "Asia", "Mongolia", "2020-07-16", 262., 1., 5., "", "", 0., 79.92, 
  0.305, 1.525, "", "", 0., 0.35, "", "", "", "", "", "", "", "", "", "", "", 
  "", "", "", "", "", "", "", "", "", "", "", "", "", "", "", 60.19, 
  3.278292*^6, 1.98, 28.6, 4.031, 2.421, 11840.846, 0.5, 460.043, 4.82, 5.5, 
  46.5, 71.18, 7., 69.87, 0.737}, {"MNG", "Asia", "Mongolia", "2020-07-17", 
  287., 25., 8.571, "", "", 0., 87.546, 7.626, 2.615, "", "", 0., 0.33, "", 
  "", "", "", "", "", "", "", "", "", "", "", "", "", "", "", "", "", "", "", 
  "", "", "", "", "", "", 60.19, 3.278292*^6, 1.98, 28.6, 4.031, 2.421, 
  11840.846, 0.5, 460.043, 4.82, 5.5, 46.5, 71.18, 7., 69.87, 0.737}, 
 {"MNG", "Asia", "Mongolia", "2020-07-18", 287., 0., 8.143, "", "", 0., 
  87.546, 0., 2.484, "", "", 0., 0.32, "", "", "", "", "", "", "", "", "", 
  "", "", "", "", "", "", "", "", "", "", "", "", "", "", "", "", "", 60.19, 
  3.278292*^6, 1.98, 28.6, 4.031, 2.421, 11840.846, 0.5, 460.043, 4.82, 5.5, 
  46.5, 71.18, 7., 69.87, 0.737}, {"MNG", "Asia", "Mongolia", "2020-07-19", 
  287., 0., 8.143, "", "", 0., 87.546, 0., 2.484, "", "", 0., 0.3, "", "", 
  "", "", "", "", "", "", "", "", "", "", "", "", "", "", "", "", "", "", "", 
  "", "", "", "", "", 60.19, 3.278292*^6, 1.98, 28.6, 4.031, 2.421, 
  11840.846, 0.5, 460.043, 4.82, 5.5, 46.5, 71.18, 7., 69.87, 0.737}, 
 {"MNG", "Asia", "Mongolia", "2020-07-20", 287., 0., 6.286, "", "", 0., 
  87.546, 0., 1.917, "", "", 0., 0.29, "", "", "", "", "", "", "", "", "", 
  "", "", "", "", "", "", "", "", "", "", "", "", "", "", "", "", "", 60.19, 
  3.278292*^6, 1.98, 28.6, 4.031, 2.421, 11840.846, 0.5, 460.043, 4.82, 5.5, 
  46.5, 71.18, 7., 69.87, 0.737}, {"MNG", "Asia", "Mongolia", "2020-07-21", 
  287., 0., 3.714, "", "", 0., 87.546, 0., 1.133, "", "", 0., 0.29, "", "", 
  "", "", "", "", "", "", "", "", "", "", "", "", "", "", "", "", "", "", "", 
  "", "", "", "", "", 60.19, 3.278292*^6, 1.98, 28.6, 4.031, 2.421, 
  11840.846, 0.5, 460.043, 4.82, 5.5, 46.5, 71.18, 7., 69.87, 0.737}, 
 {"MNG", "Asia", "Mongolia", "2020-07-22", 287., 0., 3.714, "", "", 0., 
  87.546, 0., 1.133, "", "", 0., 0.28, "", "", "", "", "", "", "", "", "", 
  "", "", "", "", "", "", "", "", "", "", "", "", "", "", "", "", "", 60.19, 
  3.278292*^6, 1.98, 28.6, 4.031, 2.421, 11840.846, 0.5, 460.043, 4.82, 5.5, 
  46.5, 71.18, 7., 69.87, 0.737}, {"MNG", "Asia", "Mongolia", "2020-07-23", 
  288., 1., 3.714, "", "", 0., 87.851, 0.305, 1.133, "", "", 0., 0.28, "", 
  "", "", "", "", "", "", "", "", "", "", "", "", "", "", "", "", "", "", "", 
  "", "", "", "", "", "", 60.19, 3.278292*^6, 1.98, 28.6, 4.031, 2.421, 
  11840.846, 0.5, 460.043, 4.82, 5.5, 46.5, 71.18, 7., 69.87, 0.737}, 
 {"MNG", "Asia", "Mongolia", "2020-07-24", 288., 0., 0.143, "", "", 0., 
  87.851, 0., 0.044, "", "", 0., 0.28, "", "", "", "", "", "", "", "", "", 
  "", "", "", "", "", "", "", "", "", "", "", "", "", "", "", "", "", 60.19, 
  3.278292*^6, 1.98, 28.6, 4.031, 2.421, 11840.846, 0.5, 460.043, 4.82, 5.5, 
  46.5, 71.18, 7., 69.87, 0.737}, {"MNG", "Asia", "Mongolia", "2020-07-25", 
  288., 0., 0.143, "", "", 0., 87.851, 0., 0.044, "", "", 0., 0.28, "", "", 
  "", "", "", "", "", "", "", "", "", "", "", "", "", "", "", "", "", "", "", 
  "", "", "", "", "", 60.19, 3.278292*^6, 1.98, 28.6, 4.031, 2.421, 
  11840.846, 0.5, 460.043, 4.82, 5.5, 46.5, 71.18, 7., 69.87, 0.737}, 
 {"MNG", "Asia", "Mongolia", "2020-07-26", 288., 0., 0.143, "", "", 0., 
  87.851, 0., 0.044, "", "", 0., 0.28, "", "", "", "", "", "", "", "", "", 
  "", "", "", "", "", "", "", "", "", "", "", "", "", "", "", "", "", 60.19, 
  3.278292*^6, 1.98, 28.6, 4.031, 2.421, 11840.846, 0.5, 460.043, 4.82, 5.5, 
  46.5, 71.18, 7., 69.87, 0.737}, {"MNG", "Asia", "Mongolia", "2020-07-27", 
  289., 1., 0.286, "", "", 0., 88.156, 0.305, 0.087, "", "", 0., 0.29, "", 
  "", "", "", "", "", "", "", "", "", "", "", "", "", "", "", "", "", "", "", 
  "", "", "", "", "", "", 60.19, 3.278292*^6, 1.98, 28.6, 4.031, 2.421, 
  11840.846, 0.5, 460.043, 4.82, 5.5, 46.5, 71.18, 7., 69.87, 0.737}, 
 {"MNG", "Asia", "Mongolia", "2020-07-28", 291., 2., 0.571, "", "", 0., 
  88.766, 0.61, 0.174, "", "", 0., 0.29, "", "", "", "", "", "", "", "", "", 
  "", "", "", "", "", "", "", "", "", "", "", "", "", "", "", "", "", 60.19, 
  3.278292*^6, 1.98, 28.6, 4.031, 2.421, 11840.846, 0.5, 460.043, 4.82, 5.5, 
  46.5, 71.18, 7., 69.87, 0.737}, {"MNG", "Asia", "Mongolia", "2020-07-29", 
  291., 0., 0.571, "", "", 0., 88.766, 0., 0.174, "", "", 0., 0.28, "", "", 
  "", "", "", "", "", "", "", "", "", "", "", "", "", "", "", "", "", "", "", 
  "", "", "", "", "", 60.19, 3.278292*^6, 1.98, 28.6, 4.031, 2.421, 
  11840.846, 0.5, 460.043, 4.82, 5.5, 46.5, 71.18, 7., 69.87, 0.737}, 
 {"MNG", "Asia", "Mongolia", "2020-07-30", 291., 0., 0.429, "", "", 0., 
  88.766, 0., 0.131, "", "", 0., 0.28, "", "", "", "", "", "", "", "", "", 
  "", "", "", "", "", "", "", "", "", "", "", "", "", "", "", "", "", 60.19, 
  3.278292*^6, 1.98, 28.6, 4.031, 2.421, 11840.846, 0.5, 460.043, 4.82, 5.5, 
  46.5, 71.18, 7., 69.87, 0.737}, {"MNG", "Asia", "Mongolia", "2020-07-31", 
  291., 0., 0.429, "", "", 0., 88.766, 0., 0.131, "", "", 0., 0.28, "", "", 
  "", "", "", "", "", "", "", "", "", "", "", "", "", "", "", "", "", "", "", 
  "", "", "", "", "", 60.19, 3.278292*^6, 1.98, 28.6, 4.031, 2.421, 
  11840.846, 0.5, 460.043, 4.82, 5.5, 46.5, 71.18, 7., 69.87, 0.737}, 
 {"MNG", "Asia", "Mongolia", "2020-08-01", 293., 2., 0.714, "", "", 0., 
  89.376, 0.61, 0.218, "", "", 0., 0.28, "", "", "", "", "", "", "", "", "", 
  "", "", "", "", "", "", "", "", "", "", "", "", "", "", "", "", "", 60.19, 
  3.278292*^6, 1.98, 28.6, 4.031, 2.421, 11840.846, 0.5, 460.043, 4.82, 5.5, 
  46.5, 71.18, 7., 69.87, 0.737}, {"MNG", "Asia", "Mongolia", "2020-08-02", 
  293., 0., 0.714, "", "", 0., 89.376, 0., 0.218, "", "", 0., 0.26, "", "", 
  "", "", "", "", "", "", "", "", "", "", "", "", "", "", "", "", "", "", "", 
  "", "", "", "", "", 60.19, 3.278292*^6, 1.98, 28.6, 4.031, 2.421, 
  11840.846, 0.5, 460.043, 4.82, 5.5, 46.5, 71.18, 7., 69.87, 0.737}, 
 {"MNG", "Asia", "Mongolia", "2020-08-03", 293., 0., 0.571, "", "", 0., 
  89.376, 0., 0.174, "", "", 0., 0.25, "", "", "", "", "", "", "", "", "", 
  "", "", "", "", "", "", "", "", "", "", "", "", "", "", "", "", "", 60.19, 
  3.278292*^6, 1.98, 28.6, 4.031, 2.421, 11840.846, 0.5, 460.043, 4.82, 5.5, 
  46.5, 71.18, 7., 69.87, 0.737}, {"MNG", "Asia", "Mongolia", "2020-08-04", 
  293., 0., 0.286, "", "", 0., 89.376, 0., 0.087, "", "", 0., 0.24, "", "", 
  "", "", "", "", "", "", "", "", "", "", "", "", "", "", "", "", "", "", "", 
  "", "", "", "", "", 60.19, 3.278292*^6, 1.98, 28.6, 4.031, 2.421, 
  11840.846, 0.5, 460.043, 4.82, 5.5, 46.5, 71.18, 7., 69.87, 0.737}, 
 {"MNG", "Asia", "Mongolia", "2020-08-05", 293., 0., 0.286, "", "", 0., 
  89.376, 0., 0.087, "", "", 0., 0.23, "", "", "", "", "", "", "", "", "", 
  "", "", "", "", "", "", "", "", "", "", "", "", "", "", "", "", "", 60.19, 
  3.278292*^6, 1.98, 28.6, 4.031, 2.421, 11840.846, 0.5, 460.043, 4.82, 5.5, 
  46.5, 71.18, 7., 69.87, 0.737}, {"MNG", "Asia", "Mongolia", "2020-08-06", 
  293., 0., 0.286, "", "", 0., 89.376, 0., 0.087, "", "", 0., 0.23, "", "", 
  "", "", "", "", "", "", "", "", "", "", "", "", "", "", "", "", "", "", "", 
  "", "", "", "", "", 60.19, 3.278292*^6, 1.98, 28.6, 4.031, 2.421, 
  11840.846, 0.5, 460.043, 4.82, 5.5, 46.5, 71.18, 7., 69.87, 0.737}, 
 {"MNG", "Asia", "Mongolia", "2020-08-07", 293., 0., 0.286, "", "", 0., 
  89.376, 0., 0.087, "", "", 0., 0.22, "", "", "", "", "", "", "", "", "", 
  "", "", "", "", "", "", "", "", "", "", "", "", "", "", "", "", "", 60.19, 
  3.278292*^6, 1.98, 28.6, 4.031, 2.421, 11840.846, 0.5, 460.043, 4.82, 5.5, 
  46.5, 71.18, 7., 69.87, 0.737}, {"MNG", "Asia", "Mongolia", "2020-08-08", 
  293., 0., 0., "", "", 0., 89.376, 0., 0., "", "", 0., 0.22, "", "", "", "", 
  "", "", "", "", "", "", "", "", "", "", "", "", "", "", "", "", "", "", "", 
  "", "", "", 60.19, 3.278292*^6, 1.98, 28.6, 4.031, 2.421, 11840.846, 0.5, 
  460.043, 4.82, 5.5, 46.5, 71.18, 7., 69.87, 0.737}, 
 {"MNG", "Asia", "Mongolia", "2020-08-09", 293., 0., 0., "", "", 0., 89.376, 
  0., 0., "", "", 0., 0.22, "", "", "", "", "", "", "", "", "", "", "", "", 
  "", "", "", "", "", "", "", "", "", "", "", "", "", "", 60.19, 3.278292*^6, 
  1.98, 28.6, 4.031, 2.421, 11840.846, 0.5, 460.043, 4.82, 5.5, 46.5, 71.18, 
  7., 69.87, 0.737}, {"MNG", "Asia", "Mongolia", "2020-08-10", 293., 0., 0., 
  "", "", 0., 89.376, 0., 0., "", "", 0., 0.22, "", "", "", "", "", "", "", 
  "", "", "", "", "", "", "", "", "", "", "", "", "", "", "", "", "", "", "", 
  60.19, 3.278292*^6, 1.98, 28.6, 4.031, 2.421, 11840.846, 0.5, 460.043, 
  4.82, 5.5, 46.5, 71.18, 7., 69.87, 0.737}, {"MNG", "Asia", "Mongolia", 
  "2020-08-11", 293., 0., 0., "", "", 0., 89.376, 0., 0., "", "", 0., 0.23, 
  "", "", "", "", "", "", "", "", "", "", "", "", "", "", "", "", "", "", "", 
  "", "", "", "", "", "", "", 60.19, 3.278292*^6, 1.98, 28.6, 4.031, 2.421, 
  11840.846, 0.5, 460.043, 4.82, 5.5, 46.5, 71.18, 7., 69.87, 0.737}, 
 {"MNG", "Asia", "Mongolia", "2020-08-12", 297., 4., 0.571, "", "", 0., 
  90.596, 1.22, 0.174, "", "", 0., 0.23, "", "", "", "", "", "", "", "", "", 
  "", "", "", "", "", "", "", "", "", "", "", "", "", "", "", "", "", 60.19, 
  3.278292*^6, 1.98, 28.6, 4.031, 2.421, 11840.846, 0.5, 460.043, 4.82, 5.5, 
  46.5, 71.18, 7., 69.87, 0.737}, {"MNG", "Asia", "Mongolia", "2020-08-13", 
  297., 0., 0.571, "", "", 0., 90.596, 0., 0.174, "", "", 0., 0.24, "", "", 
  "", "", "", "", "", "", "", "", "", "", "", "", "", "", "", "", "", "", "", 
  "", "", "", "", "", 60.19, 3.278292*^6, 1.98, 28.6, 4.031, 2.421, 
  11840.846, 0.5, 460.043, 4.82, 5.5, 46.5, 71.18, 7., 69.87, 0.737}, 
 {"MNG", "Asia", "Mongolia", "2020-08-14", 298., 1., 0.714, "", "", 0., 
  90.901, 0.305, 0.218, "", "", 0., 0.25, "", "", "", "", "", "", "", "", "", 
  "", "", "", "", "", "", "", "", "", "", "", "", "", "", "", "", "", 60.19, 
  3.278292*^6, 1.98, 28.6, 4.031, 2.421, 11840.846, 0.5, 460.043, 4.82, 5.5, 
  46.5, 71.18, 7., 69.87, 0.737}, {"MNG", "Asia", "Mongolia", "2020-08-15", 
  298., 0., 0.714, "", "", 0., 90.901, 0., 0.218, "", "", 0., 0.24, "", "", 
  "", "", "", "", "", "", "", "", "", "", "", "", "", "", "", "", "", "", "", 
  "", "", "", "", "", 60.19, 3.278292*^6, 1.98, 28.6, 4.031, 2.421, 
  11840.846, 0.5, 460.043, 4.82, 5.5, 46.5, 71.18, 7., 69.87, 0.737}, 
 {"MNG", "Asia", "Mongolia", "2020-08-16", 298., 0., 0.714, "", "", 0., 
  90.901, 0., 0.218, "", "", 0., 0.24, "", "", "", "", "", "", "", "", "", 
  "", "", "", "", "", "", "", "", "", "", "", "", "", "", "", "", "", 60.19, 
  3.278292*^6, 1.98, 28.6, 4.031, 2.421, 11840.846, 0.5, 460.043, 4.82, 5.5, 
  46.5, 71.18, 7., 69.87, 0.737}, {"MNG", "Asia", "Mongolia", "2020-08-17", 
  298., 0., 0.714, "", "", 0., 90.901, 0., 0.218, "", "", 0., 0.24, "", "", 
  "", "", "", "", "", "", "", "", "", "", "", "", "", "", "", "", "", "", "", 
  "", "", "", "", "", 60.19, 3.278292*^6, 1.98, 28.6, 4.031, 2.421, 
  11840.846, 0.5, 460.043, 4.82, 5.5, 46.5, 71.18, 7., 69.87, 0.737}, 
 {"MNG", "Asia", "Mongolia", "2020-08-18", 298., 0., 0.714, "", "", 0., 
  90.901, 0., 0.218, "", "", 0., 0.24, "", "", "", "", "", "", "", "", "", 
  "", "", "", "", "", "", "", "", "", "", "", "", "", "", "", "", "", 60.19, 
  3.278292*^6, 1.98, 28.6, 4.031, 2.421, 11840.846, 0.5, 460.043, 4.82, 5.5, 
  46.5, 71.18, 7., 69.87, 0.737}, {"MNG", "Asia", "Mongolia", "2020-08-19", 
  298., 0., 0.143, "", "", 0., 90.901, 0., 0.044, "", "", 0., 0.25, "", "", 
  "", "", "", "", "", "", "", "", "", "", "", "", "", "", "", "", "", "", "", 
  "", "", "", "", "", 60.19, 3.278292*^6, 1.98, 28.6, 4.031, 2.421, 
  11840.846, 0.5, 460.043, 4.82, 5.5, 46.5, 71.18, 7., 69.87, 0.737}, 
 {"MNG", "Asia", "Mongolia", "2020-08-20", 298., 0., 0.143, "", "", 0., 
  90.901, 0., 0.044, "", "", 0., 0.25, "", "", "", "", "", "", "", "", "", 
  "", "", "", "", "", "", "", "", "", "", "", "", "", "", "", "", "", 60.19, 
  3.278292*^6, 1.98, 28.6, 4.031, 2.421, 11840.846, 0.5, 460.043, 4.82, 5.5, 
  46.5, 71.18, 7., 69.87, 0.737}, {"MNG", "Asia", "Mongolia", "2020-08-21", 
  298., 0., 0., "", "", 0., 90.901, 0., 0., "", "", 0., 0.26, "", "", "", "", 
  "", "", "", "", "", "", "", "", "", "", "", "", "", "", "", "", "", "", "", 
  "", "", "", 60.19, 3.278292*^6, 1.98, 28.6, 4.031, 2.421, 11840.846, 0.5, 
  460.043, 4.82, 5.5, 46.5, 71.18, 7., 69.87, 0.737}, 
 {"MNG", "Asia", "Mongolia", "2020-08-22", 298., 0., 0., "", "", 0., 90.901, 
  0., 0., "", "", 0., 0.28, "", "", "", "", "", "", "", "", "", "", "", "", 
  "", "", "", "", "", "", "", "", "", "", "", "", "", "", 60.19, 3.278292*^6, 
  1.98, 28.6, 4.031, 2.421, 11840.846, 0.5, 460.043, 4.82, 5.5, 46.5, 71.18, 
  7., 69.87, 0.737}, {"MNG", "Asia", "Mongolia", "2020-08-23", 298., 0., 0., 
  "", "", 0., 90.901, 0., 0., "", "", 0., 0.29, "", "", "", "", "", "", "", 
  "", "", "", "", "", "", "", "", "", "", "", "", "", "", "", "", "", "", "", 
  60.19, 3.278292*^6, 1.98, 28.6, 4.031, 2.421, 11840.846, 0.5, 460.043, 
  4.82, 5.5, 46.5, 71.18, 7., 69.87, 0.737}, {"MNG", "Asia", "Mongolia", 
  "2020-08-24", 298., 0., 0., "", "", 0., 90.901, 0., 0., "", "", 0., 0.3, 
  "", "", "", "", "", "", "", "", "", "", "", "", "", "", "", "", "", "", "", 
  "", "", "", "", "", "", "", 60.19, 3.278292*^6, 1.98, 28.6, 4.031, 2.421, 
  11840.846, 0.5, 460.043, 4.82, 5.5, 46.5, 71.18, 7., 69.87, 0.737}, 
 {"MNG", "Asia", "Mongolia", "2020-08-25", 300., 2., 0.286, "", "", 0., 
  91.511, 0.61, 0.087, "", "", 0., 0.32, "", "", "", "", "", "", "", "", "", 
  "", "", "", "", "", "", "", "", "", "", "", "", "", "", "", "", "", 60.19, 
  3.278292*^6, 1.98, 28.6, 4.031, 2.421, 11840.846, 0.5, 460.043, 4.82, 5.5, 
  46.5, 71.18, 7., 69.87, 0.737}, {"MNG", "Asia", "Mongolia", "2020-08-26", 
  301., 1., 0.429, "", "", 0., 91.816, 0.305, 0.131, "", "", 0., 0.34, "", 
  "", "", "", "", "", "", "", "", "", "", "", "", "", "", "", "", "", "", "", 
  "", "", "", "", "", "", 60.19, 3.278292*^6, 1.98, 28.6, 4.031, 2.421, 
  11840.846, 0.5, 460.043, 4.82, 5.5, 46.5, 71.18, 7., 69.87, 0.737}, 
 {"MNG", "Asia", "Mongolia", "2020-08-27", 301., 0., 0.429, "", "", 0., 
  91.816, 0., 0.131, "", "", 0., 0.34, "", "", "", "", "", "", "", "", "", 
  "", "", "", "", "", "", "", "", "", "", "", "", "", "", "", "", "", 60.19, 
  3.278292*^6, 1.98, 28.6, 4.031, 2.421, 11840.846, 0.5, 460.043, 4.82, 5.5, 
  46.5, 71.18, 7., 69.87, 0.737}, {"MNG", "Asia", "Mongolia", "2020-08-28", 
  301., 0., 0.429, "", "", 0., 91.816, 0., 0.131, "", "", 0., 0.34, "", "", 
  "", "", "", "", "", "", "", "", "", "", "", "", "", "", "", "", "", "", "", 
  "", "", "", "", "", 60.19, 3.278292*^6, 1.98, 28.6, 4.031, 2.421, 
  11840.846, 0.5, 460.043, 4.82, 5.5, 46.5, 71.18, 7., 69.87, 0.737}, 
 {"MNG", "Asia", "Mongolia", "2020-08-29", 301., 0., 0.429, "", "", 0., 
  91.816, 0., 0.131, "", "", 0., 0.35, "", "", "", "", "", "", "", "", "", 
  "", "", "", "", "", "", "", "", "", "", "", "", "", "", "", "", "", 60.19, 
  3.278292*^6, 1.98, 28.6, 4.031, 2.421, 11840.846, 0.5, 460.043, 4.82, 5.5, 
  46.5, 71.18, 7., 69.87, 0.737}, {"MNG", "Asia", "Mongolia", "2020-08-30", 
  301., 0., 0.429, "", "", 0., 91.816, 0., 0.131, "", "", 0., 0.36, "", "", 
  "", "", "", "", "", "", "", "", "", "", "", "", "", "", "", "", "", "", "", 
  "", "", "", "", "", 60.19, 3.278292*^6, 1.98, 28.6, 4.031, 2.421, 
  11840.846, 0.5, 460.043, 4.82, 5.5, 46.5, 71.18, 7., 69.87, 0.737}, 
 {"MNG", "Asia", "Mongolia", "2020-08-31", 304., 3., 0.857, "", "", 0., 
  92.731, 0.915, 0.261, "", "", 0., 0.37, "", "", "", "", "", "", "", "", "", 
  "", "", "", "", "", "", "", "", "", "", "", "", "", "", "", "", "", 60.19, 
  3.278292*^6, 1.98, 28.6, 4.031, 2.421, 11840.846, 0.5, 460.043, 4.82, 5.5, 
  46.5, 71.18, 7., 69.87, 0.737}, {"MNG", "Asia", "Mongolia", "2020-09-01", 
  306., 2., 0.857, "", "", 0., 93.341, 0.61, 0.261, "", "", 0., 0.38, "", "", 
  "", "", "", "", "", "", "", "", "", "", "", "", "", "", "", "", "", "", "", 
  "", "", "", "", "", 56.48, 3.278292*^6, 1.98, 28.6, 4.031, 2.421, 
  11840.846, 0.5, 460.043, 4.82, 5.5, 46.5, 71.18, 7., 69.87, 0.737}, 
 {"MNG", "Asia", "Mongolia", "2020-09-02", 306., 0., 0.714, "", "", 0., 
  93.341, 0., 0.218, "", "", 0., 0.36, "", "", "", "", "", "", "", "", "", 
  "", "", "", "", "", "", "", "", "", "", "", "", "", "", "", "", "", 56.48, 
  3.278292*^6, 1.98, 28.6, 4.031, 2.421, 11840.846, 0.5, 460.043, 4.82, 5.5, 
  46.5, 71.18, 7., 69.87, 0.737}, {"MNG", "Asia", "Mongolia", "2020-09-03", 
  310., 4., 1.286, "", "", 0., 94.561, 1.22, 0.392, "", "", 0., 0.35, "", "", 
  "", "", "", "", "", "", "", "", "", "", "", "", "", "", "", "", "", "", "", 
  "", "", "", "", "", 56.48, 3.278292*^6, 1.98, 28.6, 4.031, 2.421, 
  11840.846, 0.5, 460.043, 4.82, 5.5, 46.5, 71.18, 7., 69.87, 0.737}, 
 {"MNG", "Asia", "Mongolia", "2020-09-04", 310., 0., 1.286, "", "", 0., 
  94.561, 0., 0.392, "", "", 0., 0.34, "", "", "", "", "", "", "", "", "", 
  "", "", "", "", "", "", "", "", "", "", "", "", "", "", "", "", "", 56.48, 
  3.278292*^6, 1.98, 28.6, 4.031, 2.421, 11840.846, 0.5, 460.043, 4.82, 5.5, 
  46.5, 71.18, 7., 69.87, 0.737}, {"MNG", "Asia", "Mongolia", "2020-09-05", 
  310., 0., 1.286, "", "", 0., 94.561, 0., 0.392, "", "", 0., 0.33, "", "", 
  "", "", "", "", "", "", "", "", "", "", "", "", "", "", "", "", "", "", "", 
  "", "", "", "", "", 56.48, 3.278292*^6, 1.98, 28.6, 4.031, 2.421, 
  11840.846, 0.5, 460.043, 4.82, 5.5, 46.5, 71.18, 7., 69.87, 0.737}, 
 {"MNG", "Asia", "Mongolia", "2020-09-06", 310., 0., 1.286, "", "", 0., 
  94.561, 0., 0.392, "", "", 0., 0.33, "", "", "", "", "", "", "", "", "", 
  "", "", "", "", "", "", "", "", "", "", "", "", "", "", "", "", "", 56.48, 
  3.278292*^6, 1.98, 28.6, 4.031, 2.421, 11840.846, 0.5, 460.043, 4.82, 5.5, 
  46.5, 71.18, 7., 69.87, 0.737}, {"MNG", "Asia", "Mongolia", "2020-09-07", 
  310., 0., 0.857, "", "", 0., 94.561, 0., 0.261, "", "", 0., 0.32, "", "", 
  "", "", "", "", "", "", "", "", "", "", "", "", "", "", "", "", "", "", "", 
  "", "", "", "", "", 56.48, 3.278292*^6, 1.98, 28.6, 4.031, 2.421, 
  11840.846, 0.5, 460.043, 4.82, 5.5, 46.5, 71.18, 7., 69.87, 0.737}, 
 {"MNG", "Asia", "Mongolia", "2020-09-08", 310., 0., 0.571, "", "", 0., 
  94.561, 0., 0.174, "", "", 0., 0.32, "", "", "", "", "", "", "", "", "", 
  "", "", "", "", "", "", "", "", "", "", "", "", "", "", "", "", "", 56.48, 
  3.278292*^6, 1.98, 28.6, 4.031, 2.421, 11840.846, 0.5, 460.043, 4.82, 5.5, 
  46.5, 71.18, 7., 69.87, 0.737}, {"MNG", "Asia", "Mongolia", "2020-09-09", 
  310., 0., 0.571, "", "", 0., 94.561, 0., 0.174, "", "", 0., 0.33, "", "", 
  "", "", "", "", "", "", "", "", "", "", "", "", "", "", "", "", "", "", "", 
  "", "", "", "", "", 56.48, 3.278292*^6, 1.98, 28.6, 4.031, 2.421, 
  11840.846, 0.5, 460.043, 4.82, 5.5, 46.5, 71.18, 7., 69.87, 0.737}, 
 {"MNG", "Asia", "Mongolia", "2020-09-10", 311., 1., 0.143, "", "", 0., 
  94.866, 0.305, 0.044, "", "", 0., 0.33, "", "", "", "", "", "", "", "", "", 
  "", "", "", "", "", "", "", "", "", "", "", "", "", "", "", "", "", 56.48, 
  3.278292*^6, 1.98, 28.6, 4.031, 2.421, 11840.846, 0.5, 460.043, 4.82, 5.5, 
  46.5, 71.18, 7., 69.87, 0.737}, {"MNG", "Asia", "Mongolia", "2020-09-11", 
  311., 0., 0.143, "", "", 0., 94.866, 0., 0.044, "", "", 0., 0.32, "", "", 
  "", "", "", "", "", "", "", "", "", "", "", "", "", "", "", "", "", "", "", 
  "", "", "", "", "", 56.48, 3.278292*^6, 1.98, 28.6, 4.031, 2.421, 
  11840.846, 0.5, 460.043, 4.82, 5.5, 46.5, 71.18, 7., 69.87, 0.737}, 
 {"MNG", "Asia", "Mongolia", "2020-09-12", 311., 0., 0.143, "", "", 0., 
  94.866, 0., 0.044, "", "", 0., 0.32, "", "", "", "", "", "", "", "", "", 
  "", "", "", "", "", "", "", "", "", "", "", "", "", "", "", "", "", 56.48, 
  3.278292*^6, 1.98, 28.6, 4.031, 2.421, 11840.846, 0.5, 460.043, 4.82, 5.5, 
  46.5, 71.18, 7., 69.87, 0.737}, {"MNG", "Asia", "Mongolia", "2020-09-13", 
  311., 0., 0.143, "", "", 0., 94.866, 0., 0.044, "", "", 0., 0.31, "", "", 
  "", "", "", "", "", "", "", "", "", "", "", "", "", "", "", "", "", "", "", 
  "", "", "", "", "", 56.48, 3.278292*^6, 1.98, 28.6, 4.031, 2.421, 
  11840.846, 0.5, 460.043, 4.82, 5.5, 46.5, 71.18, 7., 69.87, 0.737}, 
 {"MNG", "Asia", "Mongolia", "2020-09-14", 311., 0., 0.143, "", "", 0., 
  94.866, 0., 0.044, "", "", 0., 0.3, "", "", "", "", "", "", "", "", "", "", 
  "", "", "", "", "", "", "", "", "", "", "", "", "", "", "", "", 56.48, 
  3.278292*^6, 1.98, 28.6, 4.031, 2.421, 11840.846, 0.5, 460.043, 4.82, 5.5, 
  46.5, 71.18, 7., 69.87, 0.737}, {"MNG", "Asia", "Mongolia", "2020-09-15", 
  311., 0., 0.143, "", "", 0., 94.866, 0., 0.044, "", "", 0., 0.31, "", "", 
  "", "", "", "", "", "", "", "", "", "", "", "", "", "", "", "", "", "", "", 
  "", "", "", "", "", 56.48, 3.278292*^6, 1.98, 28.6, 4.031, 2.421, 
  11840.846, 0.5, 460.043, 4.82, 5.5, 46.5, 71.18, 7., 69.87, 0.737}, 
 {"MNG", "Asia", "Mongolia", "2020-09-16", 311., 0., 0.143, "", "", 0., 
  94.866, 0., 0.044, "", "", 0., 0.31, "", "", "", "", "", "", "", "", "", 
  "", "", "", "", "", "", "", "", "", "", "", "", "", "", "", "", "", 54.63, 
  3.278292*^6, 1.98, 28.6, 4.031, 2.421, 11840.846, 0.5, 460.043, 4.82, 5.5, 
  46.5, 71.18, 7., 69.87, 0.737}, {"MNG", "Asia", "Mongolia", "2020-09-17", 
  311., 0., 0., "", "", 0., 94.866, 0., 0., "", "", 0., 0.32, "", "", "", "", 
  "", "", "", "", "", "", "", "", "", "", "", "", "", "", "", "", "", "", "", 
  "", "", "", 54.63, 3.278292*^6, 1.98, 28.6, 4.031, 2.421, 11840.846, 0.5, 
  460.043, 4.82, 5.5, 46.5, 71.18, 7., 69.87, 0.737}, 
 {"MNG", "Asia", "Mongolia", "2020-09-18", 311., 0., 0., "", "", 0., 94.866, 
  0., 0., "", "", 0., 0.33, "", "", "", "", "", "", "", "", "", "", "", "", 
  "", "", "", "", "", "", "", "", "", "", "", "", "", "", 46.3, 3.278292*^6, 
  1.98, 28.6, 4.031, 2.421, 11840.846, 0.5, 460.043, 4.82, 5.5, 46.5, 71.18, 
  7., 69.87, 0.737}, {"MNG", "Asia", "Mongolia", "2020-09-19", 312., 1., 
  0.143, "", "", 0., 95.172, 0.305, 0.044, "", "", 0., 0.34, "", "", "", "", 
  "", "", "", "", "", "", "", "", "", "", "", "", "", "", "", "", "", "", "", 
  "", "", "", 46.3, 3.278292*^6, 1.98, 28.6, 4.031, 2.421, 11840.846, 0.5, 
  460.043, 4.82, 5.5, 46.5, 71.18, 7., 69.87, 0.737}, 
 {"MNG", "Asia", "Mongolia", "2020-09-20", 312., 0., 0.143, "", "", 0., 
  95.172, 0., 0.044, "", "", 0., 0.36, "", "", "", "", "", "", "", "", "", 
  "", "", "", "", "", "", "", "", "", "", "", "", "", "", "", "", "", 46.3, 
  3.278292*^6, 1.98, 28.6, 4.031, 2.421, 11840.846, 0.5, 460.043, 4.82, 5.5, 
  46.5, 71.18, 7., 69.87, 0.737}, {"MNG", "Asia", "Mongolia", "2020-09-21", 
  313., 1., 0.286, "", "", 0., 95.477, 0.305, 0.087, "", "", 0., 0.37, "", 
  "", "", "", "", "", "", "", "", "", "", "", "", "", "", "", "", "", "", "", 
  "", "", "", "", "", "", 46.3, 3.278292*^6, 1.98, 28.6, 4.031, 2.421, 
  11840.846, 0.5, 460.043, 4.82, 5.5, 46.5, 71.18, 7., 69.87, 0.737}, 
 {"MNG", "Asia", "Mongolia", "2020-09-22", 313., 0., 0.286, "", "", 0., 
  95.477, 0., 0.087, "", "", 0., 0.35, "", "", "", "", "", "", "", "", "", 
  "", "", "", "", "", "", "", "", "", "", "", "", "", "", "", "", "", 46.3, 
  3.278292*^6, 1.98, 28.6, 4.031, 2.421, 11840.846, 0.5, 460.043, 4.82, 5.5, 
  46.5, 71.18, 7., 69.87, 0.737}, {"MNG", "Asia", "Mongolia", "2020-09-23", 
  313., 0., 0.286, "", "", 0., 95.477, 0., 0.087, "", "", 0., 0.34, "", "", 
  "", "", "", "", "", "", "", "", "", "", "", "", "", "", "", "", "", "", "", 
  "", "", "", "", "", 46.3, 3.278292*^6, 1.98, 28.6, 4.031, 2.421, 11840.846, 
  0.5, 460.043, 4.82, 5.5, 46.5, 71.18, 7., 69.87, 0.737}, 
 {"MNG", "Asia", "Mongolia", "2020-09-24", 313., 0., 0.286, "", "", 0., 
  95.477, 0., 0.087, "", "", 0., 0.33, "", "", "", "", "", "", "", "", "", 
  "", "", "", "", "", "", "", "", "", "", "", "", "", "", "", "", "", 46.3, 
  3.278292*^6, 1.98, 28.6, 4.031, 2.421, 11840.846, 0.5, 460.043, 4.82, 5.5, 
  46.5, 71.18, 7., 69.87, 0.737}, {"MNG", "Asia", "Mongolia", "2020-09-25", 
  313., 0., 0.286, "", "", 0., 95.477, 0., 0.087, "", "", 0., 0.32, "", "", 
  "", "", "", "", "", "", "", "", "", "", "", "", "", "", "", "", "", "", "", 
  "", "", "", "", "", 46.3, 3.278292*^6, 1.98, 28.6, 4.031, 2.421, 11840.846, 
  0.5, 460.043, 4.82, 5.5, 46.5, 71.18, 7., 69.87, 0.737}, 
 {"MNG", "Asia", "Mongolia", "2020-09-26", 313., 0., 0.143, "", "", 0., 
  95.477, 0., 0.044, "", "", 0., 0.32, "", "", "", "", "", "", "", "", "", 
  "", "", "", "", "", "", "", "", "", "", "", "", "", "", "", "", "", 46.3, 
  3.278292*^6, 1.98, 28.6, 4.031, 2.421, 11840.846, 0.5, 460.043, 4.82, 5.5, 
  46.5, 71.18, 7., 69.87, 0.737}, {"MNG", "Asia", "Mongolia", "2020-09-27", 
  313., 0., 0.143, "", "", 0., 95.477, 0., 0.044, "", "", 0., 0.31, "", "", 
  "", "", "", "", "", "", "", "", "", "", "", "", "", "", "", "", "", "", "", 
  "", "", "", "", "", 46.3, 3.278292*^6, 1.98, 28.6, 4.031, 2.421, 11840.846, 
  0.5, 460.043, 4.82, 5.5, 46.5, 71.18, 7., 69.87, 0.737}, 
 {"MNG", "Asia", "Mongolia", "2020-09-28", 313., 0., 0., "", "", 0., 95.477, 
  0., 0., "", "", 0., 0.3, "", "", "", "", "", "", "", "", "", "", "", "", 
  "", "", "", "", "", "", "", "", "", "", "", "", "", "", 46.3, 3.278292*^6, 
  1.98, 28.6, 4.031, 2.421, 11840.846, 0.5, 460.043, 4.82, 5.5, 46.5, 71.18, 
  7., 69.87, 0.737}, {"MNG", "Asia", "Mongolia", "2020-09-29", 313., 0., 0., 
  "", "", 0., 95.477, 0., 0., "", "", 0., 0.31, "", "", "", "", "", "", "", 
  "", "", "", "", "", "", "", "", "", "", "", "", "", "", "", "", "", "", "", 
  46.3, 3.278292*^6, 1.98, 28.6, 4.031, 2.421, 11840.846, 0.5, 460.043, 4.82, 
  5.5, 46.5, 71.18, 7., 69.87, 0.737}, {"MNG", "Asia", "Mongolia", 
  "2020-09-30", 313., 0., 0., "", "", 0., 95.477, 0., 0., "", "", 0., 0.32, 
  "", "", "", "", "", "", "", "", "", "", "", "", "", "", "", "", "", "", "", 
  "", "", "", "", "", "", "", 42.59, 3.278292*^6, 1.98, 28.6, 4.031, 2.421, 
  11840.846, 0.5, 460.043, 4.82, 5.5, 46.5, 71.18, 7., 69.87, 0.737}, 
 {"MNG", "Asia", "Mongolia", "2020-10-01", 313., 0., 0., "", "", 0., 95.477, 
  0., 0., "", "", 0., 0.32, "", "", "", "", "", "", "", "", "", "", "", "", 
  "", "", "", "", "", "", "", "", "", "", "", "", "", "", 42.59, 3.278292*^6, 
  1.98, 28.6, 4.031, 2.421, 11840.846, 0.5, 460.043, 4.82, 5.5, 46.5, 71.18, 
  7., 69.87, 0.737}, {"MNG", "Asia", "Mongolia", "2020-10-02", 313., 0., 0., 
  "", "", 0., 95.477, 0., 0., "", "", 0., 0.34, "", "", "", "", "", "", "", 
  "", "", "", "", "", "", "", "", "", "", "", "", "", "", "", "", "", "", "", 
  42.59, 3.278292*^6, 1.98, 28.6, 4.031, 2.421, 11840.846, 0.5, 460.043, 
  4.82, 5.5, 46.5, 71.18, 7., 69.87, 0.737}, {"MNG", "Asia", "Mongolia", 
  "2020-10-03", 313., 0., 0., "", "", 0., 95.477, 0., 0., "", "", 0., 0.35, 
  "", "", "", "", "", "", "", "", "", "", "", "", "", "", "", "", "", "", "", 
  "", "", "", "", "", "", "", 42.59, 3.278292*^6, 1.98, 28.6, 4.031, 2.421, 
  11840.846, 0.5, 460.043, 4.82, 5.5, 46.5, 71.18, 7., 69.87, 0.737}, 
 {"MNG", "Asia", "Mongolia", "2020-10-04", 314., 1., 0.143, "", "", 0., 
  95.782, 0.305, 0.044, "", "", 0., 0.36, "", "", "", "", "", "", "", "", "", 
  "", "", "", "", "", "", "", "", "", "", "", "", "", "", "", "", "", 42.59, 
  3.278292*^6, 1.98, 28.6, 4.031, 2.421, 11840.846, 0.5, 460.043, 4.82, 5.5, 
  46.5, 71.18, 7., 69.87, 0.737}, {"MNG", "Asia", "Mongolia", "2020-10-05", 
  315., 1., 0.286, "", "", 0., 96.087, 0.305, 0.087, "", "", 0., 0.37, "", 
  "", "", "", "", "", "", "", "", "", "", "", "", "", "", "", "", "", "", "", 
  "", "", "", "", "", "", 42.59, 3.278292*^6, 1.98, 28.6, 4.031, 2.421, 
  11840.846, 0.5, 460.043, 4.82, 5.5, 46.5, 71.18, 7., 69.87, 0.737}, 
 {"MNG", "Asia", "Mongolia", "2020-10-06", 315., 0., 0.286, "", "", 0., 
  96.087, 0., 0.087, "", "", 0., 0.39, "", "", "", "", "", "", "", "", "", 
  "", "", "", "", "", "", "", "", "", "", "", "", "", "", "", "", "", 42.59, 
  3.278292*^6, 1.98, 28.6, 4.031, 2.421, 11840.846, 0.5, 460.043, 4.82, 5.5, 
  46.5, 71.18, 7., 69.87, 0.737}, {"MNG", "Asia", "Mongolia", "2020-10-07", 
  315., 0., 0.286, "", "", 0., 96.087, 0., 0.087, "", "", 0., 0.4, "", "", 
  "", "", "", "", "", "", "", "", "", "", "", "", "", "", "", "", "", "", "", 
  "", "", "", "", "", 42.59, 3.278292*^6, 1.98, 28.6, 4.031, 2.421, 
  11840.846, 0.5, 460.043, 4.82, 5.5, 46.5, 71.18, 7., 69.87, 0.737}, 
 {"MNG", "Asia", "Mongolia", "2020-10-08", 315., 0., 0.286, "", "", 0., 
  96.087, 0., 0.087, "", "", 0., 0.42, "", "", "", "", "", "", "", "", "", 
  "", "", "", "", "", "", "", "", "", "", "", "", "", "", "", "", "", 42.59, 
  3.278292*^6, 1.98, 28.6, 4.031, 2.421, 11840.846, 0.5, 460.043, 4.82, 5.5, 
  46.5, 71.18, 7., 69.87, 0.737}, {"MNG", "Asia", "Mongolia", "2020-10-09", 
  315., 0., 0.286, "", "", 0., 96.087, 0., 0.087, "", "", 0., 0.44, "", "", 
  "", "", "", "", "", "", "", "", "", "", "", "", "", "", "", "", "", "", "", 
  "", "", "", "", "", 42.59, 3.278292*^6, 1.98, 28.6, 4.031, 2.421, 
  11840.846, 0.5, 460.043, 4.82, 5.5, 46.5, 71.18, 7., 69.87, 0.737}, 
 {"MNG", "Asia", "Mongolia", "2020-10-10", 315., 0., 0.286, "", "", 0., 
  96.087, 0., 0.087, "", "", 0., 0.47, "", "", "", "", "", "", "", "", "", 
  "", "", "", "", "", "", "", "", "", "", "", "", "", "", "", "", "", 42.59, 
  3.278292*^6, 1.98, 28.6, 4.031, 2.421, 11840.846, 0.5, 460.043, 4.82, 5.5, 
  46.5, 71.18, 7., 69.87, 0.737}, {"MNG", "Asia", "Mongolia", "2020-10-11", 
  318., 3., 0.571, "", "", 0., 97.002, 0.915, 0.174, "", "", 0., 0.49, "", 
  "", "", "", "", "", "", "", "", "", "", "", "", "", "", "", "", "", "", "", 
  "", "", "", "", "", "", 42.59, 3.278292*^6, 1.98, 28.6, 4.031, 2.421, 
  11840.846, 0.5, 460.043, 4.82, 5.5, 46.5, 71.18, 7., 69.87, 0.737}, 
 {"MNG", "Asia", "Mongolia", "2020-10-12", 320., 2., 0.714, "", "", 0., 
  97.612, 0.61, 0.218, "", "", 0., 0.52, "", "", "", "", "", "", "", "", "", 
  "", "", "", "", "", "", "", "", "", "", "", "", "", "", "", "", "", 42.59, 
  3.278292*^6, 1.98, 28.6, 4.031, 2.421, 11840.846, 0.5, 460.043, 4.82, 5.5, 
  46.5, 71.18, 7., 69.87, 0.737}, {"MNG", "Asia", "Mongolia", "2020-10-13", 
  320., 0., 0.714, "", "", 0., 97.612, 0., 0.218, "", "", 0., 0.52, "", "", 
  "", "", "", "", "", "", "", "", "", "", "", "", "", "", "", "", "", "", "", 
  "", "", "", "", "", 40.74, 3.278292*^6, 1.98, 28.6, 4.031, 2.421, 
  11840.846, 0.5, 460.043, 4.82, 5.5, 46.5, 71.18, 7., 69.87, 0.737}, 
 {"MNG", "Asia", "Mongolia", "2020-10-14", 320., 0., 0.714, "", "", 0., 
  97.612, 0., 0.218, "", "", 0., 0.53, "", "", "", "", "", "", "", "", "", 
  "", "", "", "", "", "", "", "", "", "", "", "", "", "", "", "", "", 40.74, 
  3.278292*^6, 1.98, 28.6, 4.031, 2.421, 11840.846, 0.5, 460.043, 4.82, 5.5, 
  46.5, 71.18, 7., 69.87, 0.737}, {"MNG", "Asia", "Mongolia", "2020-10-15", 
  320., 0., 0.714, "", "", 0., 97.612, 0., 0.218, "", "", 0., 0.54, "", "", 
  "", "", "", "", "", "", "", "", "", "", "", "", "", "", "", "", "", "", "", 
  "", "", "", "", "", 40.74, 3.278292*^6, 1.98, 28.6, 4.031, 2.421, 
  11840.846, 0.5, 460.043, 4.82, 5.5, 46.5, 71.18, 7., 69.87, 0.737}, 
 {"MNG", "Asia", "Mongolia", "2020-10-16", 320., 0., 0.714, "", "", 0., 
  97.612, 0., 0.218, "", "", 0., 0.55, "", "", "", "", "", "", "", "", "", 
  "", "", "", "", "", "", "", "", "", "", "", "", "", "", "", "", "", 40.74, 
  3.278292*^6, 1.98, 28.6, 4.031, 2.421, 11840.846, 0.5, 460.043, 4.82, 5.5, 
  46.5, 71.18, 7., 69.87, 0.737}, {"MNG", "Asia", "Mongolia", "2020-10-17", 
  320., 0., 0.714, "", "", 0., 97.612, 0., 0.218, "", "", 0., 0.57, "", "", 
  "", "", "", "", "", "", "", "", "", "", "", "", "", "", "", "", "", "", "", 
  "", "", "", "", "", 40.74, 3.278292*^6, 1.98, 28.6, 4.031, 2.421, 
  11840.846, 0.5, 460.043, 4.82, 5.5, 46.5, 71.18, 7., 69.87, 0.737}, 
 {"MNG", "Asia", "Mongolia", "2020-10-18", 324., 4., 0.857, "", "", 0., 
  98.832, 1.22, 0.261, "", "", 0., 0.59, "", "", "", "", "", "", "", "", "", 
  "", "", "", "", "", "", "", "", "", "", "", "", "", "", "", "", "", 40.74, 
  3.278292*^6, 1.98, 28.6, 4.031, 2.421, 11840.846, 0.5, 460.043, 4.82, 5.5, 
  46.5, 71.18, 7., 69.87, 0.737}, {"MNG", "Asia", "Mongolia", "2020-10-19", 
  326., 2., 0.857, "", "", 0., 99.442, 0.61, 0.261, "", "", 0., 0.61, "", "", 
  "", "", "", "", "", "", "", "", "", "", "", "", "", "", "", "", "", "", "", 
  "", "", "", "", "", 35.19, 3.278292*^6, 1.98, 28.6, 4.031, 2.421, 
  11840.846, 0.5, 460.043, 4.82, 5.5, 46.5, 71.18, 7., 69.87, 0.737}, 
 {"MNG", "Asia", "Mongolia", "2020-10-20", 327., 1., 1., "", "", 0., 99.747, 
  0.305, 0.305, "", "", 0., 0.62, "", "", "", "", "", "", "", "", "", "", "", 
  "", "", "", "", "", "", "", "", "", "", "", "", "", "", "", 40.74, 
  3.278292*^6, 1.98, 28.6, 4.031, 2.421, 11840.846, 0.5, 460.043, 4.82, 5.5, 
  46.5, 71.18, 7., 69.87, 0.737}, {"MNG", "Asia", "Mongolia", "2020-10-21", 
  328., 1., 1.143, "", "", 0., 100.052, 0.305, 0.349, "", "", 0., 0.63, "", 
  "", "", "", "", "", "", "", "", "", "", "", "", "", "", "", "", "", "", "", 
  "", "", "", "", "", "", 40.74, 3.278292*^6, 1.98, 28.6, 4.031, 2.421, 
  11840.846, 0.5, 460.043, 4.82, 5.5, 46.5, 71.18, 7., 69.87, 0.737}, 
 {"MNG", "Asia", "Mongolia", "2020-10-22", 328., 0., 1.143, "", "", 0., 
  100.052, 0., 0.349, "", "", 0., 0.63, "", "", "", "", "", "", "", "", "", 
  "", "", "", "", "", "", "", "", "", "", "", "", "", "", "", "", "", 40.74, 
  3.278292*^6, 1.98, 28.6, 4.031, 2.421, 11840.846, 0.5, 460.043, 4.82, 5.5, 
  46.5, 71.18, 7., 69.87, 0.737}, {"MNG", "Asia", "Mongolia", "2020-10-23", 
  328., 0., 1.143, "", "", 0., 100.052, 0., 0.349, "", "", 0., 0.64, "", "", 
  "", "", "", "", "", "", "", "", "", "", "", "", "", "", "", "", "", "", "", 
  "", "", "", "", "", 40.74, 3.278292*^6, 1.98, 28.6, 4.031, 2.421, 
  11840.846, 0.5, 460.043, 4.82, 5.5, 46.5, 71.18, 7., 69.87, 0.737}, 
 {"MNG", "Asia", "Mongolia", "2020-10-24", 338., 10., 2.571, "", "", 0., 
  103.102, 3.05, 0.784, "", "", 0., 0.65, "", "", "", "", "", "", "", "", "", 
  "", "", "", "", "", "", "", "", "", "", "", "", "", "", "", "", "", 40.74, 
  3.278292*^6, 1.98, 28.6, 4.031, 2.421, 11840.846, 0.5, 460.043, 4.82, 5.5, 
  46.5, 71.18, 7., 69.87, 0.737}, {"MNG", "Asia", "Mongolia", "2020-10-25", 
  339., 1., 2.143, "", "", 0., 103.408, 0.305, 0.654, "", "", 0., 0.66, "", 
  "", "", "", "", "", "", "", "", "", "", "", "", "", "", "", "", "", "", "", 
  "", "", "", "", "", "", 40.74, 3.278292*^6, 1.98, 28.6, 4.031, 2.421, 
  11840.846, 0.5, 460.043, 4.82, 5.5, 46.5, 71.18, 7., 69.87, 0.737}, 
 {"MNG", "Asia", "Mongolia", "2020-10-26", 340., 1., 2., "", "", 0., 103.713, 
  0.305, 0.61, "", "", 0., 0.68, "", "", "", "", "", "", "", "", "", "", "", 
  "", "", "", "", "", "", "", "", "", "", "", "", "", "", "", 35.19, 
  3.278292*^6, 1.98, 28.6, 4.031, 2.421, 11840.846, 0.5, 460.043, 4.82, 5.5, 
  46.5, 71.18, 7., 69.87, 0.737}, {"MNG", "Asia", "Mongolia", "2020-10-27", 
  340., 0., 1.857, "", "", 0., 103.713, 0., 0.566, "", "", 0., 0.7, "", "", 
  "", "", "", "", "", "", "", "", "", "", "", "", "", "", "", "", "", "", "", 
  "", "", "", "", "", 35.19, 3.278292*^6, 1.98, 28.6, 4.031, 2.421, 
  11840.846, 0.5, 460.043, 4.82, 5.5, 46.5, 71.18, 7., 69.87, 0.737}, 
 {"MNG", "Asia", "Mongolia", "2020-10-28", 340., 0., 1.714, "", "", 0., 
  103.713, 0., 0.523, "", "", 0., 0.73, "", "", "", "", "", "", "", "", "", 
  "", "", "", "", "", "", "", "", "", "", "", "", "", "", "", "", "", 35.19, 
  3.278292*^6, 1.98, 28.6, 4.031, 2.421, 11840.846, 0.5, 460.043, 4.82, 5.5, 
  46.5, 71.18, 7., 69.87, 0.737}, {"MNG", "Asia", "Mongolia", "2020-10-29", 
  340., 0., 1.714, "", "", 0., 103.713, 0., 0.523, "", "", 0., 0.76, "", "", 
  "", "", "", "", "", "", "", "", "", "", "", "", "", "", "", "", "", "", "", 
  "", "", "", "", "", 35.19, 3.278292*^6, 1.98, 28.6, 4.031, 2.421, 
  11840.846, 0.5, 460.043, 4.82, 5.5, 46.5, 71.18, 7., 69.87, 0.737}, 
 {"MNG", "Asia", "Mongolia", "2020-10-30", 346., 6., 2.571, "", "", 0., 
  105.543, 1.83, 0.784, "", "", 0., 0.8, "", "", "", "", "", "", "", "", "", 
  "", "", "", "", "", "", "", "", "", "", "", "", "", "", "", "", "", 35.19, 
  3.278292*^6, 1.98, 28.6, 4.031, 2.421, 11840.846, 0.5, 460.043, 4.82, 5.5, 
  46.5, 71.18, 7., 69.87, 0.737}, {"MNG", "Asia", "Mongolia", "2020-10-31", 
  346., 0., 1.143, "", "", 0., 105.543, 0., 0.349, "", "", 0., 0.84, "", "", 
  "", "", "", "", "", "", "", "", "", "", "", "", "", "", "", "", "", "", "", 
  "", "", "", "", "", 35.19, 3.278292*^6, 1.98, 28.6, 4.031, 2.421, 
  11840.846, 0.5, 460.043, 4.82, 5.5, 46.5, 71.18, 7., 69.87, 0.737}, 
 {"MNG", "Asia", "Mongolia", "2020-11-01", 349., 3., 1.429, "", "", 0., 
  106.458, 0.915, 0.436, "", "", 0., 0.89, "", "", "", "", "", "", "", "", 
  "", "", "", "", "", "", "", "", "", "", "", "", "", "", "", "", "", "", 
  35.19, 3.278292*^6, 1.98, 28.6, 4.031, 2.421, 11840.846, 0.5, 460.043, 
  4.82, 5.5, 46.5, 71.18, 7., 69.87, 0.737}, {"MNG", "Asia", "Mongolia", 
  "2020-11-02", 350., 1., 1.429, "", "", 0., 106.763, 0.305, 0.436, "", "", 
  0., 0.92, "", "", "", "", "", "", "", "", "", "", "", "", "", "", "", "", 
  "", "", "", "", "", "", "", "", "", "", 35.19, 3.278292*^6, 1.98, 28.6, 
  4.031, 2.421, 11840.846, 0.5, 460.043, 4.82, 5.5, 46.5, 71.18, 7., 69.87, 
  0.737}, {"MNG", "Asia", "Mongolia", "2020-11-03", 352., 2., 1.714, "", "", 
  0., 107.373, 0.61, 0.523, "", "", 0., 0.97, "", "", "", "", "", "", "", "", 
  "", "", "", "", "", "", "", "", "", "", "", "", "", "", "", "", "", "", 
  35.19, 3.278292*^6, 1.98, 28.6, 4.031, 2.421, 11840.846, 0.5, 460.043, 
  4.82, 5.5, 46.5, 71.18, 7., 69.87, 0.737}, {"MNG", "Asia", "Mongolia", 
  "2020-11-04", 353., 1., 1.857, "", "", 0., 107.678, 0.305, 0.566, "", "", 
  0., 1.01, "", "", "", "", "", "", "", "", "", "", "", "", "", "", "", "", 
  "", "", "", "", "", "", "", "", "", "", 35.19, 3.278292*^6, 1.98, 28.6, 
  4.031, 2.421, 11840.846, 0.5, 460.043, 4.82, 5.5, 46.5, 71.18, 7., 69.87, 
  0.737}, {"MNG", "Asia", "Mongolia", "2020-11-05", 356., 3., 2.286, "", "", 
  0., 108.593, 0.915, 0.697, "", "", 0., 1.05, "", "", "", "", "", "", "", 
  "", "", "", "", "", "", "", "", "", "", "", "", "", "", "", "", "", "", "", 
  35.19, 3.278292*^6, 1.98, 28.6, 4.031, 2.421, 11840.846, 0.5, 460.043, 
  4.82, 5.5, 46.5, 71.18, 7., 69.87, 0.737}, {"MNG", "Asia", "Mongolia", 
  "2020-11-06", 357., 1., 1.571, "", "", 0., 108.898, 0.305, 0.479, "", "", 
  0., 1.09, "", "", "", "", "", "", "", "", "", "", "", "", "", "", "", "", 
  "", "", "", "", "", "", "", "", "", "", 35.19, 3.278292*^6, 1.98, 28.6, 
  4.031, 2.421, 11840.846, 0.5, 460.043, 4.82, 5.5, 46.5, 71.18, 7., 69.87, 
  0.737}, {"MNG", "Asia", "Mongolia", "2020-11-07", 357., 0., 1.571, "", "", 
  0., 108.898, 0., 0.479, "", "", 0., 1.13, "", "", "", "", "", "", "", "", 
  "", "", "", "", "", "", "", "", "", "", "", "", "", "", "", "", "", "", 
  35.19, 3.278292*^6, 1.98, 28.6, 4.031, 2.421, 11840.846, 0.5, 460.043, 
  4.82, 5.5, 46.5, 71.18, 7., 69.87, 0.737}, {"MNG", "Asia", "Mongolia", 
  "2020-11-08", 362., 5., 1.857, "", "", 0., 110.423, 1.525, 0.566, "", "", 
  0., 1.18, "", "", "", "", "", "", "", "", "", "", "", "", "", "", "", "", 
  "", "", "", "", "", "", "", "", "", "", 35.19, 3.278292*^6, 1.98, 28.6, 
  4.031, 2.421, 11840.846, 0.5, 460.043, 4.82, 5.5, 46.5, 71.18, 7., 69.87, 
  0.737}, {"MNG", "Asia", "Mongolia", "2020-11-09", 368., 6., 2.571, "", "", 
  0., 112.254, 1.83, 0.784, "", "", 0., 1.22, "", "", "", "", "", "", "", "", 
  "", "", "", "", "", "", "", "", "", "", "", "", "", "", "", "", "", "", 
  35.19, 3.278292*^6, 1.98, 28.6, 4.031, 2.421, 11840.846, 0.5, 460.043, 
  4.82, 5.5, 46.5, 71.18, 7., 69.87, 0.737}, {"MNG", "Asia", "Mongolia", 
  "2020-11-10", 382., 14., 4.286, "", "", 0., 116.524, 4.271, 1.307, "", "", 
  0., 1.23, "", "", "", "", "", "", "", "", "", "", "", "", "", "", "", "", 
  "", "", "", "", "", "", "", "", "", "", 35.19, 3.278292*^6, 1.98, 28.6, 
  4.031, 2.421, 11840.846, 0.5, 460.043, 4.82, 5.5, 46.5, 71.18, 7., 69.87, 
  0.737}, {"MNG", "Asia", "Mongolia", "2020-11-11", 406., 24., 7.571, "", "", 
  0., 123.845, 7.321, 2.31, "", "", 0., 1.25, "", "", "", "", "", "", "", "", 
  "", 95082., 29.004, "", "", "", "", "", "samples tested", "", "", "", "", 
  "", "", "", "", "", 35.19, 3.278292*^6, 1.98, 28.6, 4.031, 2.421, 
  11840.846, 0.5, 460.043, 4.82, 5.5, 46.5, 71.18, 7., 69.87, 0.737}, 
 {"MNG", "Asia", "Mongolia", "2020-11-12", 412., 6., 8., "", "", 0., 125.675, 
  1.83, 2.44, "", "", 0., 1.27, "", "", "", "", "", "", "", "", 644., 95726., 
  29.2, 0.196, "", "", "", "", "samples tested", "", "", "", "", "", "", "", 
  "", "", 85.19, 3.278292*^6, 1.98, 28.6, 4.031, 2.421, 11840.846, 0.5, 
  460.043, 4.82, 5.5, 46.5, 71.18, 7., 69.87, 0.737}, 
 {"MNG", "Asia", "Mongolia", "2020-11-13", 416., 4., 8.429, "", "", 0., 
  126.895, 1.22, 2.571, "", "", 0., 1.29, "", "", "", "", "", "", "", "", 
  1030., 96756., 29.514, 0.314, "", "", "", "", "samples tested", "", "", "", 
  "", "", "", "", "", "", 85.19, 3.278292*^6, 1.98, 28.6, 4.031, 2.421, 
  11840.846, 0.5, 460.043, 4.82, 5.5, 46.5, 71.18, 7., 69.87, 0.737}, 
 {"MNG", "Asia", "Mongolia", "2020-11-14", 428., 12., 10.143, "", "", 0., 
  130.556, 3.66, 3.094, "", "", 0., 1.31, "", "", "", "", "", "", "", "", 
  820., 97576., 29.764, 0.25, "", "", "", "", "samples tested", "", "", "", 
  "", "", "", "", "", "", 85.19, 3.278292*^6, 1.98, 28.6, 4.031, 2.421, 
  11840.846, 0.5, 460.043, 4.82, 5.5, 46.5, 71.18, 7., 69.87, 0.737}, 
 {"MNG", "Asia", "Mongolia", "2020-11-15", 431., 3., 9.857, "", "", 0., 
  131.471, 0.915, 3.007, "", "", 0., 1.33, "", "", "", "", "", "", "", "", 
  814., 98390., 30.013, 0.248, "", "", "", "", "samples tested", "", "", "", 
  "", "", "", "", "", "", 85.19, 3.278292*^6, 1.98, 28.6, 4.031, 2.421, 
  11840.846, 0.5, 460.043, 4.82, 5.5, 46.5, 71.18, 7., 69.87, 0.737}, 
 {"MNG", "Asia", "Mongolia", "2020-11-16", 434., 3., 9.429, "", "", 0., 
  132.386, 0.915, 2.876, "", "", 0., 1.36, "", "", "", "", "", "", "", "", 
  1818., 100208., 30.567, 0.555, "", "", "", "", "samples tested", "", "", 
  "", "", "", "", "", "", "", 85.19, 3.278292*^6, 1.98, 28.6, 4.031, 2.421, 
  11840.846, 0.5, 460.043, 4.82, 5.5, 46.5, 71.18, 7., 69.87, 0.737}, 
 {"MNG", "Asia", "Mongolia", "2020-11-17", 455., 21., 10.429, "", "", 0., 
  138.792, 6.406, 3.181, "", "", 0., 1.41, "", "", "", "", "", "", "", "", 
  1762., 101970., 31.105, 0.537, "", "", "", "", "samples tested", "", "", 
  "", "", "", "", "", "", "", 85.19, 3.278292*^6, 1.98, 28.6, 4.031, 2.421, 
  11840.846, 0.5, 460.043, 4.82, 5.5, 46.5, 71.18, 7., 69.87, 0.737}, 
 {"MNG", "Asia", "Mongolia", "2020-11-18", 505., 50., 14.143, "", "", 0., 
  154.044, 15.252, 4.314, "", "", 0., 1.43, "", "", "", "", "", "", "", "", 
  1643., 103613., 31.606, 0.501, 1219., 0.372, 0.012, 86.2, "samples tested", 
  "", "", "", "", "", "", "", "", "", 85.19, 3.278292*^6, 1.98, 28.6, 4.031, 
  2.421, 11840.846, 0.5, 460.043, 4.82, 5.5, 46.5, 71.18, 7., 69.87, 0.737}, 
 {"MNG", "Asia", "Mongolia", "2020-11-19", 555., 50., 20.429, "", "", 0., 
  169.295, 15.252, 6.231, "", "", 0., 1.41, "", "", "", "", "", "", "", "", 
  1390., 105003., 32.03, 0.424, 1325., 0.404, 0.015, 64.9, "samples tested", 
  "", "", "", "", "", "", "", "", "", 85.19, 3.278292*^6, 1.98, 28.6, 4.031, 
  2.421, 11840.846, 0.5, 460.043, 4.82, 5.5, 46.5, 71.18, 7., 69.87, 0.737}, 
 {"MNG", "Asia", "Mongolia", "2020-11-20", 578., 23., 23.143, "", "", 0., 
  176.311, 7.016, 7.059, "", "", 0., 1.37, "", "", "", "", "", "", "", "", 
  3625., 108628., 33.136, 1.106, 1696., 0.517, 0.014, 73.3, "samples tested", 
  "", "", "", "", "", "", "", "", "", 85.19, 3.278292*^6, 1.98, 28.6, 4.031, 
  2.421, 11840.846, 0.5, 460.043, 4.82, 5.5, 46.5, 71.18, 7., 69.87, 0.737}, 
 {"MNG", "Asia", "Mongolia", "2020-11-21", 608., 30., 25.714, "", "", 0., 
  185.462, 9.151, 7.844, "", "", 0., 1.34, "", "", "", "", "", "", "", "", 
  1681., 110309., 33.648, 0.513, 1819., 0.555, 0.014, 70.7, "samples tested", 
  "", "", "", "", "", "", "", "", "", 85.19, 3.278292*^6, 1.98, 28.6, 4.031, 
  2.421, 11840.846, 0.5, 460.043, 4.82, 5.5, 46.5, 71.18, 7., 69.87, 0.737}, 
 {"MNG", "Asia", "Mongolia", "2020-11-22", 640., 32., 29.857, "", "", 0., 
  195.224, 9.761, 9.108, "", "", 0., 1.3, "", "", "", "", "", "", "", "", 
  1305., 111614., 34.046, 0.398, 1889., 0.576, 0.016, 63.3, "samples tested", 
  "", "", "", "", "", "", "", "", "", 85.19, 3.278292*^6, 1.98, 28.6, 4.031, 
  2.421, 11840.846, 0.5, 460.043, 4.82, 5.5, 46.5, 71.18, 7., 69.87, 0.737}, 
 {"MNG", "Asia", "Mongolia", "2020-11-23", 672., 32., 34., "", "", 0., 
  204.985, 9.761, 10.371, "", "", 0., 1.26, "", "", "", "", "", "", "", "", 
  3011., 114625., 34.965, 0.918, 2060., 0.628, 0.017, 60.6, "samples tested", 
  "", "", "", "", "", "", "", "", "", 85.19, 3.278292*^6, 1.98, 28.6, 4.031, 
  2.421, 11840.846, 0.5, 460.043, 4.82, 5.5, 46.5, 71.18, 7., 69.87, 0.737}, 
 {"MNG", "Asia", "Mongolia", "2020-11-24", 699., 27., 34.857, "", "", 0., 
  213.221, 8.236, 10.633, "", "", 0., 1.22, "", "", "", "", "", "", "", "", 
  4335., 118960., 36.287, 1.322, 2427., 0.74, 0.014, 69.6, "samples tested", 
  "", "", "", "", "", "", "", "", "", 85.19, 3.278292*^6, 1.98, 28.6, 4.031, 
  2.421, 11840.846, 0.5, 460.043, 4.82, 5.5, 46.5, 71.18, 7., 69.87, 0.737}, 
 {"MNG", "Asia", "Mongolia", "2020-11-25", 712., 13., 29.571, "", "", 0., 
  217.186, 3.965, 9.02, "", "", 0., 1.18, "", "", "", "", "", "", "", "", 
  3011., 121971., 37.206, 0.918, 2623., 0.8, 0.011, 88.7, "samples tested", 
  "", "", "", "", "", "", "", "", "", 85.19, 3.278292*^6, 1.98, 28.6, 4.031, 
  2.421, 11840.846, 0.5, 460.043, 4.82, 5.5, 46.5, 71.18, 7., 69.87, 0.737}, 
 {"MNG", "Asia", "Mongolia", "2020-11-26", 738., 26., 26.143, "", "", 0., 
  225.117, 7.931, 7.975, "", "", 0., 1.15, "", "", "", "", "", "", "", "", 
  4176., 126147., 38.479, 1.274, 3021., 0.922, 0.009, 115.6, 
  "samples tested", "", "", "", "", "", "", "", "", "", 85.19, 3.278292*^6, 
  1.98, 28.6, 4.031, 2.421, 11840.846, 0.5, 460.043, 4.82, 5.5, 46.5, 71.18, 
  7., 69.87, 0.737}, {"MNG", "Asia", "Mongolia", "2020-11-27", 760., 22., 
  26., "", "", 0., 231.828, 6.711, 7.931, "", "", 0., 1.12, "", "", "", "", 
  "", "", "", "", 18031., 144178., 43.98, 5.5, 5079., 1.549, 0.005, 195.3, 
  "samples tested", "", "", "", "", "", "", "", "", "", 85.19, 3.278292*^6, 
  1.98, 28.6, 4.031, 2.421, 11840.846, 0.5, 460.043, 4.82, 5.5, 46.5, 71.18, 
  7., 69.87, 0.737}, {"MNG", "Asia", "Mongolia", "2020-11-28", 784., 24., 
  25.143, "", "", 0., 239.149, 7.321, 7.669, "", "", 0., 1.09, "", "", "", 
  "", "", "", "", "", 11929., 156107., 47.618, 3.639, 6543., 1.996, 0.004, 
  260.2, "samples tested", "", "", "", "", "", "", "", "", "", 85.19, 
  3.278292*^6, 1.98, 28.6, 4.031, 2.421, 11840.846, 0.5, 460.043, 4.82, 5.5, 
  46.5, 71.18, 7., 69.87, 0.737}, {"MNG", "Asia", "Mongolia", "2020-11-29", 
  791., 7., 21.571, "", "", 0., 241.284, 2.135, 6.58, "", "", 0., 1.06, "", 
  "", "", "", "", "", "", "", 9513., 165620., 50.52, 2.902, 7715., 2.353, 
  0.003, 357.7, "samples tested", "", "", "", "", "", "", "", "", "", 85.19, 
  3.278292*^6, 1.98, 28.6, 4.031, 2.421, 11840.846, 0.5, 460.043, 4.82, 5.5, 
  46.5, 71.18, 7., 69.87, 0.737}, {"MNG", "Asia", "Mongolia", "2020-11-30", 
  801., 10., 18.429, "", "", 0., 244.335, 3.05, 5.621, "", "", 0., 1.03, "", 
  "", "", "", "", "", "", "", 10308., 175928., 53.665, 3.144, 8758., 2.672, 
  0.002, 475.2, "samples tested", "", "", "", "", "", "", "", "", "", 85.19, 
  3.278292*^6, 1.98, 28.6, 4.031, 2.421, 11840.846, 0.5, 460.043, 4.82, 5.5, 
  46.5, 71.18, 7., 69.87, 0.737}, {"MNG", "Asia", "Mongolia", "2020-12-01", 
  812., 11., 16.143, "", "", 0., 247.69, 3.355, 4.924, "", "", 0., 1.01, "", 
  "", "", "", "", "", "", "", 12116., 188044., 57.36, 3.696, 9869., 3.01, 
  0.002, 611.3, "samples tested", "", "", "", "", "", "", "", "", "", 85.19, 
  3.278292*^6, 1.98, 28.6, 4.031, 2.421, 11840.846, 0.5, 460.043, 4.82, 5.5, 
  46.5, 71.18, 7., 69.87, 0.737}, {"MNG", "Asia", "Mongolia", "2020-12-02", 
  819., 7., 15.286, "", "", 0., 249.825, 2.135, 4.663, "", "", 0., 1., "", 
  "", "", "", "", "", "", "", 12015., 200059., 61.025, 3.665, 11155., 3.403, 
  0.001, 729.8, "samples tested", "", "", "", "", "", "", "", "", "", 85.19, 
  3.278292*^6, 1.98, 28.6, 4.031, 2.421, 11840.846, 0.5, 460.043, 4.82, 5.5, 
  46.5, 71.18, 7., 69.87, 0.737}, {"MNG", "Asia", "Mongolia", "2020-12-03", 
  831., 12., 13.286, "", "", 0., 253.486, 3.66, 4.053, "", "", 0., 1., "", 
  "", "", "", "", "", "", "", 16530., 216589., 66.068, 5.042, 12920., 3.941, 
  0.001, 972.5, "samples tested", "", "", "", "", "", "", "", "", "", 85.19, 
  3.278292*^6, 1.98, 28.6, 4.031, 2.421, 11840.846, 0.5, 460.043, 4.82, 5.5, 
  46.5, 71.18, 7., 69.87, 0.737}, {"MNG", "Asia", "Mongolia", "2020-12-04", 
  842., 11., 11.714, "", "", 0., 256.841, 3.355, 3.573, "", "", 0., 0.99, "", 
  "", "", "", "", "", "", "", 19680., 236269., 72.071, 6.003, 13156., 4.013, 
  0.001, 1123.1, "samples tested", "", "", "", "", "", "", "", "", "", 85.19, 
  3.278292*^6, 1.98, 28.6, 4.031, 2.421, 11840.846, 0.5, 460.043, 4.82, 5.5, 
  46.5, 71.18, 7., 69.87, 0.737}, {"MNG", "Asia", "Mongolia", "2020-12-05", 
  849., 7., 9.286, "", "", 0., 258.976, 2.135, 2.832, "", "", 0., 0.99, "", 
  "", "", "", "", "", "", "", 20240., 256509., 78.245, 6.174, 14343., 4.375, 
  0.001, 1544.6, "samples tested", "", "", "", "", "", "", "", "", "", 85.19, 
  3.278292*^6, 1.98, 28.6, 4.031, 2.421, 11840.846, 0.5, 460.043, 4.82, 5.5, 
  46.5, 71.18, 7., 69.87, 0.737}, {"MNG", "Asia", "Mongolia", "2020-12-06", 
  887., 38., 13.714, "", "", 0., 270.568, 11.591, 4.183, "", "", 0., 0.99, 
  "", "", "", "", "", "", "", "", 14019., 270528., 82.521, 4.276, 14987., 
  4.572, 0.001, 1092.8, "samples tested", "", "", "", "", "", "", "", "", "", 
  85.19, 3.278292*^6, 1.98, 28.6, 4.031, 2.421, 11840.846, 0.5, 460.043, 
  4.82, 5.5, 46.5, 71.18, 7., 69.87, 0.737}, {"MNG", "Asia", "Mongolia", 
  "2020-12-07", 888., 1., 12.429, "", "", 0., 270.873, 0.305, 3.791, "", "", 
  0., 0.97, "", "", "", "", "", "", "", "", 23341., 293869., 89.641, 7.12, 
  16849., 5.14, 0.001, 1355.6, "samples tested", "", "", "", "", "", "", "", 
  "", "", 85.19, 3.278292*^6, 1.98, 28.6, 4.031, 2.421, 11840.846, 0.5, 
  460.043, 4.82, 5.5, 46.5, 71.18, 7., 69.87, 0.737}, 
 {"MNG", "Asia", "Mongolia", "2020-12-08", 893., 5., 11.571, "", "", 0., 
  272.398, 1.525, 3.53, "", "", 0., 0.97, "", "", "", "", "", "", "", "", 
  27488., 321357., 98.026, 8.385, 19045., 5.809, 0.001, 1645.9, 
  "samples tested", "", "", "", "", "", "", "", "", "", 85.19, 3.278292*^6, 
  1.98, 28.6, 4.031, 2.421, 11840.846, 0.5, 460.043, 4.82, 5.5, 46.5, 71.18, 
  7., 69.87, 0.737}, {"MNG", "Asia", "Mongolia", "2020-12-09", 898., 5., 
  11.286, "", "", 0., 273.923, 1.525, 3.443, "", "", 0., 0.96, "", "", "", 
  "", "", "", "", "", 24024., 345381., 105.354, 7.328, 20760., 6.333, 0.001, 
  1839.4, "samples tested", "", "", "", "", "", "", "", "", "", 85.19, 
  3.278292*^6, 1.98, 28.6, 4.031, 2.421, 11840.846, 0.5, 460.043, 4.82, 5.5, 
  46.5, 71.18, 7., 69.87, 0.737}, {"MNG", "Asia", "Mongolia", "2020-12-10", 
  905., 7., 10.571, "", "", 0., 276.058, 2.135, 3.225, "", "", 0., 0.97, "", 
  "", "", "", "", "", "", "", 21470., 366851., 111.903, 6.549, 21466., 6.548, 
  0., 2030.6, "samples tested", "", "", "", "", "", "", "", "", "", 85.19, 
  3.278292*^6, 1.98, 28.6, 4.031, 2.421, 11840.846, 0.5, 460.043, 4.82, 5.5, 
  46.5, 71.18, 7., 69.87, 0.737}, {"MNG", "Asia", "Mongolia", "2020-12-11", 
  906., 1., 9.143, "", "", 0., 276.363, 0.305, 2.789, "", "", 0., 0.98, "", 
  "", "", "", "", "", "", "", 20633., 387484., 118.197, 6.294, 21602., 6.589, 
  0., 2362.7, "samples tested", "", "", "", "", "", "", "", "", "", 85.19, 
  3.278292*^6, 1.98, 28.6, 4.031, 2.421, 11840.846, 0.5, 460.043, 4.82, 5.5, 
  46.5, 71.18, 7., 69.87, 0.737}, {"MNG", "Asia", "Mongolia", "2020-12-12", 
  907., 1., 8.286, "", "", 0., 276.668, 0.305, 2.527, "", "", 0., 0.99, "", 
  "", "", "", "", "", "", "", 17529., 405013., 123.544, 5.347, 21215., 6.471, 
  0., 2560.3, "samples tested", "", "", "", "", "", "", "", "", "", 75.46, 
  3.278292*^6, 1.98, 28.6, 4.031, 2.421, 11840.846, 0.5, 460.043, 4.82, 5.5, 
  46.5, 71.18, 7., 69.87, 0.737}, {"MNG", "Asia", "Mongolia", "2020-12-13", 
  912., 5., 3.571, "", "", 0., 278.194, 1.525, 1.089, "", "", 0., 1.02, "", 
  "", "", "", "", "", "", "", 14987., 420000., 128.115, 4.572, 21353., 6.513, 
  0., 5979.6, "samples tested", "", "", "", "", "", "", "", "", "", 75.46, 
  3.278292*^6, 1.98, 28.6, 4.031, 2.421, 11840.846, 0.5, 460.043, 4.82, 5.5, 
  46.5, 71.18, 7., 69.87, 0.737}, {"MNG", "Asia", "Mongolia", "2020-12-14", 
  917., 5., 4.143, "", "", 0., 279.719, 1.525, 1.264, "", "", 0., 1.05, "", 
  "", "", "", "", "", "", "", 8574., 428574., 130.731, 2.615, 19244., 5.87, 
  0., 4644.9, "samples tested", "", "", "", "", "", "", "", "", "", 75.46, 
  3.278292*^6, 1.98, 28.6, 4.031, 2.421, 11840.846, 0.5, 460.043, 4.82, 5.5, 
  46.5, 71.18, 7., 69.87, 0.737}, {"MNG", "Asia", "Mongolia", "2020-12-15", 
  918., 1., 3.571, "", "", 0., 280.024, 0.305, 1.089, "", "", 0., 1.08, "", 
  "", "", "", "", "", "", "", 10949., 439523., 134.071, 3.34, 16881., 5.149, 
  0., 4727.2, "samples tested", "", "", "", "", "", "", "", "", "", 75.46, 
  3.278292*^6, 1.98, 28.6, 4.031, 2.421, 11840.846, 0.5, 460.043, 4.82, 5.5, 
  46.5, 71.18, 7., 69.87, 0.737}, {"MNG", "Asia", "Mongolia", "2020-12-16", 
  923., 5., 3.571, "", "", 0., 281.549, 1.525, 1.089, "", "", 0., 1.12, "", 
  "", "", "", "", "", "", "", 12711., 452234., 137.948, 3.877, 15265., 4.656, 
  0., 4274.7, "samples tested", "", "", "", "", "", "", "", "", "", 75.46, 
  3.278292*^6, 1.98, 28.6, 4.031, 2.421, 11840.846, 0.5, 460.043, 4.82, 5.5, 
  46.5, 71.18, 7., 69.87, 0.737}, {"MNG", "Asia", "Mongolia", "2020-12-17", 
  941., 18., 5.143, "", "", 0., 287.04, 5.491, 1.569, "", "", 0., 1.16, "", 
  "", "", "", "", "", "", "", 10559., 462793., 141.169, 3.221, 13706., 4.181, 
  0., 2665., "samples tested", "", "", "", "", "", "", "", "", "", 75.46, 
  3.278292*^6, 1.98, 28.6, 4.031, 2.421, 11840.846, 0.5, 460.043, 4.82, 5.5, 
  46.5, 71.18, 7., 69.87, 0.737}, {"MNG", "Asia", "Mongolia", "2020-12-18", 
  953., 12., 6.714, "", "", 0., 290.7, 3.66, 2.048, "", "", 0., 1.2, "", "", 
  "", "", "", "", "", "", 9070., 471863., 143.936, 2.767, 12054., 3.677, 
  0.001, 1795.4, "samples tested", "", "", "", "", "", "", "", "", "", 75.46, 
  3.278292*^6, 1.98, 28.6, 4.031, 2.421, 11840.846, 0.5, 460.043, 4.82, 5.5, 
  46.5, 71.18, 7., 69.87, 0.737}, {"MNG", "Asia", "Mongolia", "2020-12-19", 
  961., 8., 7.714, "", "", 0., 293.14, 2.44, 2.353, "", "", 0., 1.22, "", "", 
  "", "", "", "", "", "", 11191., 483054., 147.349, 3.414, 11149., 3.401, 
  0.001, 1445.3, "samples tested", "", "", "", "", "", "", "", "", "", 75.46, 
  3.278292*^6, 1.98, 28.6, 4.031, 2.421, 11840.846, 0.5, 460.043, 4.82, 5.5, 
  46.5, 71.18, 7., 69.87, 0.737}, {"MNG", "Asia", "Mongolia", "2020-12-20", 
  993., 32., 11.571, "", "", 0., 302.902, 9.761, 3.53, "", "", 0., 1.25, "", 
  "", "", "", "", "", "", "", 8416., 491470., 149.916, 2.567, 10210., 3.114, 
  0.001, 882.4, "samples tested", "", "", "", "", "", "", "", "", "", 75.46, 
  3.278292*^6, 1.98, 28.6, 4.031, 2.421, 11840.846, 0.5, 460.043, 4.82, 5.5, 
  46.5, 71.18, 7., 69.87, 0.737}, {"MNG", "Asia", "Mongolia", "2020-12-21", 
  1006., 13., 12.714, "", "", 0., 306.867, 3.965, 3.878, "", "", 0., 1.26, 
  "", "", "", "", "", "", "", "", 5961., 497431., 151.735, 1.818, 9837., 
  3.001, 0.001, 773.7, "samples tested", "", "", "", "", "", "", "", "", "", 
  75.46, 3.278292*^6, 1.98, 28.6, 4.031, 2.421, 11840.846, 0.5, 460.043, 
  4.82, 5.5, 46.5, 71.18, 7., 69.87, 0.737}, {"MNG", "Asia", "Mongolia", 
  "2020-12-22", 1063., 57., 20.714, "", "", 0., 324.254, 17.387, 6.319, "", 
  "", 0., 1.27, "", "", "", "", "", "", "", "", 12357., 509788., 155.504, 
  3.769, 10038., 3.062, 0.002, 484.6, "samples tested", "", "", "", "", "", 
  "", "", "", "", 75.46, 3.278292*^6, 1.98, 28.6, 4.031, 2.421, 11840.846, 
  0.5, 460.043, 4.82, 5.5, 46.5, 71.18, 7., 69.87, 0.737}, 
 {"MNG", "Asia", "Mongolia", "2020-12-23", 1069., 6., 20.857, "", "", 0., 
  326.084, 1.83, 6.362, "", "", 0., 1.25, "", "", "", "", "", "", "", "", 
  4134., 513922., 156.765, 1.261, 8813., 2.688, 0.002, 422.5, 
  "samples tested", "", "", "", "", "", "", "", "", "", 75.46, 3.278292*^6, 
  1.98, 28.6, 4.031, 2.421, 11840.846, 0.5, 460.043, 4.82, 5.5, 46.5, 71.18, 
  7., 69.87, 0.737}, {"MNG", "Asia", "Mongolia", "2020-12-24", 1075., 6., 
  19.143, "", "", 0., 327.915, 1.83, 5.839, "", "", 0., 1.24, "", "", "", "", 
  "", "", "", "", 11800., 525722., 160.365, 3.599, 8990., 2.742, 0.002, 
  469.6, "samples tested", "", "", "", "", "", "", "", "", "", 75.46, 
  3.278292*^6, 1.98, 28.6, 4.031, 2.421, 11840.846, 0.5, 460.043, 4.82, 5.5, 
  46.5, 71.18, 7., 69.87, 0.737}, {"MNG", "Asia", "Mongolia", "2020-12-25", 
  1082., 7., 18.429, "", "", 0., 330.05, 2.135, 5.621, "", "", 0., 1.23, "", 
  "", "", "", "", "", "", "", 8863., 534585., 163.068, 2.704, 8960., 2.733, 
  0.002, 486.2, "samples tested", "", "", "", "", "", "", "", "", "", 75.46, 
  3.278292*^6, 1.98, 28.6, 4.031, 2.421, 11840.846, 0.5, 460.043, 4.82, 5.5, 
  46.5, 71.18, 7., 69.87, 0.737}, {"MNG", "Asia", "Mongolia", "2020-12-26", 
  1121., 39., 22.857, "", "", 0., 341.946, 11.896, 6.972, "", "", 0., 1.24, 
  "", "", "", "", "", "", "", "", 14227., 548812., 167.408, 4.34, 9394., 
  2.866, 0.002, 411., "samples tested", "", "", "", "", "", "", "", "", "", 
  75.46, 3.278292*^6, 1.98, 28.6, 4.031, 2.421, 11840.846, 0.5, 460.043, 
  4.82, 5.5, 46.5, 71.18, 7., 69.87, 0.737}, {"MNG", "Asia", "Mongolia", 
  "2020-12-27", 1137., 16., 20.571, "", "", 0., 346.827, 4.881, 6.275, "", 
  "", 0., 1.22, "", "", "", "", "", "", "", "", 14646., 563458., 171.875, 
  4.468, 10284., 3.137, 0.002, 499.9, "samples tested", "", "", "", "", "", 
  "", "", "", "", 75.46, 3.278292*^6, 1.98, 28.6, 4.031, 2.421, 11840.846, 
  0.5, 460.043, 4.82, 5.5, 46.5, 71.18, 7., 69.87, 0.737}, 
 {"MNG", "Asia", "Mongolia", "2020-12-28", 1175., 38., 24.143, "", "", 0., 
  358.418, 11.591, 7.364, "", "", 0., 1.22, "", "", "", "", "", "", "", "", 
  8894., 572352., 174.588, 2.713, 10703., 3.265, 0.002, 443.3, 
  "samples tested", "", "", "", "", "", "", "", "", "", 75.46, 3.278292*^6, 
  1.98, 28.6, 4.031, 2.421, 11840.846, 0.5, 460.043, 4.82, 5.5, 46.5, 71.18, 
  7., 69.87, 0.737}, {"MNG", "Asia", "Mongolia", "2020-12-29", 1195., 20., 
  18.857, 1., 1., 0.143, 364.519, 6.101, 5.752, 0.305, 0.305, 0.044, 1.2, "", 
  "", "", "", "", "", "", "", 14035., 586387., 178.87, 4.281, 10943., 3.338, 
  0.002, 580.3, "samples tested", "", "", "", "", "", "", "", "", "", 75.46, 
  3.278292*^6, 1.98, 28.6, 4.031, 2.421, 11840.846, 0.5, 460.043, 4.82, 5.5, 
  46.5, 71.18, 7., 69.87, 0.737}, {"MNG", "Asia", "Mongolia", "2020-12-30", 
  1215., 20., 20.857, 1., 0., 0.143, 370.62, 6.101, 6.362, 0.305, 0., 0.044, 
  1.19, "", "", "", "", "", "", "", "", "", "", "", "", 11395., 3.476, 0.002, 
  546.3, "samples tested", "", "", "", "", "", "", "", "", "", 75.46, 
  3.278292*^6, 1.98, 28.6, 4.031, 2.421, 11840.846, 0.5, 460.043, 4.82, 5.5, 
  46.5, 71.18, 7., 69.87, 0.737}, {"MNG", "Asia", "Mongolia", "2020-12-31", 
  1220., 5., 20.714, 1., 0., 0.143, 372.145, 1.525, 6.319, 0.305, 0., 0.044, 
  1.17, "", "", "", "", "", "", "", "", "", 600984., 183.322, "", 10752., 
  3.28, 0.002, 519.1, "samples tested", "", "", "", "", "", "", "", "", "", 
  75.46, 3.278292*^6, 1.98, 28.6, 4.031, 2.421, 11840.846, 0.5, 460.043, 
  4.82, 5.5, 46.5, 71.18, 7., 69.87, 0.737}, {"MNG", "Asia", "Mongolia", 
  "2021-01-01", 1242., 22., 22.857, 1., 0., 0.143, 378.856, 6.711, 6.972, 
  0.305, 0., 0.044, 1.17, "", "", "", "", "", "", "", "", 17764., 618748., 
  188.741, 5.419, 12023., 3.667, 0.002, 526., "samples tested", "", "", "", 
  "", "", "", "", "", "", 75.46, 3.278292*^6, 1.98, 28.6, 4.031, 2.421, 
  11840.846, 0.5, 460.043, 4.82, 5.5, 46.5, 71.18, 7., 69.87, 0.737}, 
 {"MNG", "Asia", "Mongolia", "2021-01-02", 1263., 21., 20.286, 1., 0., 0.143, 
  385.262, 6.406, 6.188, 0.305, 0., 0.044, 1.16, "", "", "", "", "", "", "", 
  "", 11152., 629900., 192.143, 3.402, 11584., 3.534, 0.002, 571., 
  "samples tested", "", "", "", "", "", "", "", "", "", 75.46, 3.278292*^6, 
  1.98, 28.6, 4.031, 2.421, 11840.846, 0.5, 460.043, 4.82, 5.5, 46.5, 71.18, 
  7., 69.87, 0.737}, {"MNG", "Asia", "Mongolia", "2021-01-03", 1286., 23., 
  21.286, 1., 0., 0.143, 392.277, 7.016, 6.493, 0.305, 0., 0.044, 1.16, "", 
  "", "", "", "", "", "", "", 5807., 635707., 193.914, 1.771, 10321., 3.148, 
  0.002, 484.9, "samples tested", "", "", "", "", "", "", "", "", "", 75.46, 
  3.278292*^6, 1.98, 28.6, 4.031, 2.421, 11840.846, 0.5, 460.043, 4.82, 5.5, 
  46.5, 71.18, 7., 69.87, 0.737}, {"MNG", "Asia", "Mongolia", "2021-01-04", 
  1308., 22., 19., 1., 0., 0.143, 398.988, 6.711, 5.796, 0.305, 0., 0.044, 
  1.15, "", "", "", "", "", "", "", "", 13621., 649328., 198.069, 4.155, 
  10997., 3.354, 0.002, 578.8, "samples tested", "", "", "", "", "", "", "", 
  "", "", 75.46, 3.278292*^6, 1.98, 28.6, 4.031, 2.421, 11840.846, 0.5, 
  460.043, 4.82, 5.5, 46.5, 71.18, 7., 69.87, 0.737}, 
 {"MNG", "Asia", "Mongolia", "2021-01-05", 1308., 0., 16.143, 1., 0., 0., 
  398.988, 0., 4.924, 0.305, 0., 0., 1.15, "", "", "", "", "", "", "", "", 
  11581., 660909., 201.602, 3.533, 10646., 3.247, 0.002, 659.5, 
  "samples tested", "", "", "", "", "", "", "", "", "", 75.46, 3.278292*^6, 
  1.98, 28.6, 4.031, 2.421, 11840.846, 0.5, 460.043, 4.82, 5.5, 46.5, 71.18, 
  7., 69.87, 0.737}, {"MNG", "Asia", "Mongolia", "2021-01-06", 1308., 0., 
  13.286, 1., 0., 0., 398.988, 0., 4.053, 0.305, 0., 0., 1.16, "", "", "", 
  "", "", "", "", "", 16377., 677286., 206.597, 4.996, 11943., 3.643, 0.001, 
  898.9, "samples tested", "", "", "", "", "", "", "", "", "", 75.46, 
  3.278292*^6, 1.98, 28.6, 4.031, 2.421, 11840.846, 0.5, 460.043, 4.82, 5.5, 
  46.5, 71.18, 7., 69.87, 0.737}, {"MNG", "Asia", "Mongolia", "2021-01-07", 
  1395., 87., 25., 2., 1., 0.143, 425.526, 26.538, 7.626, 0.61, 0.305, 0.044, 
  1.17, "", "", "", "", "", "", "", "", 12200., 689486., 210.319, 3.721, 
  12643., 3.857, 0.002, 505.7, "samples tested", "", "", "", "", "", "", "", 
  "", "", 75.46, 3.278292*^6, 1.98, 28.6, 4.031, 2.421, 11840.846, 0.5, 
  460.043, 4.82, 5.5, 46.5, 71.18, 7., 69.87, 0.737}, 
 {"MNG", "Asia", "Mongolia", "2021-01-08", 1408., 13., 23.714, 2., 0., 0.143, 
  429.492, 3.965, 7.234, 0.61, 0., 0.044, 1.15, "", "", "", "", "", "", "", 
  "", 14225., 703711., 214.658, 4.339, 12138., 3.703, 0.002, 511.8, 
  "samples tested", "", "", "", "", "", "", "", "", "", 75.46, 3.278292*^6, 
  1.98, 28.6, 4.031, 2.421, 11840.846, 0.5, 460.043, 4.82, 5.5, 46.5, 71.18, 
  7., 69.87, 0.737}, {"MNG", "Asia", "Mongolia", "2021-01-09", 1429., 21., 
  23.714, 2., 0., 0.143, 435.898, 6.406, 7.234, 0.61, 0., 0.044, 1.13, "", 
  "", "", "", "", "", "", "", 13773., 717484., 218.859, 4.201, 12512., 3.817, 
  0.002, 527.6, "samples tested", "", "", "", "", "", "", "", "", "", 75.46, 
  3.278292*^6, 1.98, 28.6, 4.031, 2.421, 11840.846, 0.5, 460.043, 4.82, 5.5, 
  46.5, 71.18, 7., 69.87, 0.737}, {"MNG", "Asia", "Mongolia", "2021-01-10", 
  1442., 13., 22.286, 2., 0., 0.143, 439.863, 3.965, 6.798, 0.61, 0., 0.044, 
  1.1, "", "", "", "", "", "", "", "", 22993., 740477., 225.873, 7.014, 
  14967., 4.565, 0.001, 671.6, "samples tested", "", "", "", "", "", "", "", 
  "", "", 75.46, 3.278292*^6, 1.98, 28.6, 4.031, 2.421, 11840.846, 0.5, 
  460.043, 4.82, 5.5, 46.5, 71.18, 7., 69.87, 0.737}, 
 {"MNG", "Asia", "Mongolia", "2021-01-11", 1456., 14., 21.143, 2., 0., 0.143, 
  444.134, 4.271, 6.449, 0.61, 0., 0.044, 1.09, "", "", "", "", "", "", "", 
  "", 14216., 754693., 230.209, 4.336, 15052., 4.591, 0.001, 711.9, 
  "samples tested", "", "", "", "", "", "", "", "", "", 71.76, 3.278292*^6, 
  1.98, 28.6, 4.031, 2.421, 11840.846, 0.5, 460.043, 4.82, 5.5, 46.5, 71.18, 
  7., 69.87, 0.737}, {"MNG", "Asia", "Mongolia", "2021-01-12", 1469., 13., 
  23., 2., 0., 0.143, 448.099, 3.965, 7.016, 0.61, 0., 0.044, 1.08, "", "", 
  "", "", "", "", "", "", 15849., 770542., 235.044, 4.835, 15662., 4.777, 
  0.001, 681., "samples tested", "", "", "", "", "", "", "", "", "", 71.76, 
  3.278292*^6, 1.98, 28.6, 4.031, 2.421, 11840.846, 0.5, 460.043, 4.82, 5.5, 
  46.5, 71.18, 7., 69.87, 0.737}, {"MNG", "Asia", "Mongolia", "2021-01-13", 
  1479., 10., 24.429, 2., 0., 0.143, 451.15, 3.05, 7.452, 0.61, 0., 0.044, 
  1.07, "", "", "", "", "", "", "", "", 16975., 787517., 240.222, 5.178, 
  15747., 4.803, 0.002, 644.6, "samples tested", "", "", "", "", "", "", "", 
  "", "", 71.76, 3.278292*^6, 1.98, 28.6, 4.031, 2.421, 11840.846, 0.5, 
  460.043, 4.82, 5.5, 46.5, 71.18, 7., 69.87, 0.737}, 
 {"MNG", "Asia", "Mongolia", "2021-01-14", 1491., 12., 13.714, 2., 0., 0., 
  454.81, 3.66, 4.183, 0.61, 0., 0., 1.07, "", "", "", "", "", "", "", "", 
  15899., 803416., 245.072, 4.85, 16276., 4.965, 0.001, 1186.8, 
  "samples tested", "", "", "", "", "", "", "", "", "", 71.76, 3.278292*^6, 
  1.98, 28.6, 4.031, 2.421, 11840.846, 0.5, 460.043, 4.82, 5.5, 46.5, 71.18, 
  7., 69.87, 0.737}, {"MNG", "Asia", "Mongolia", "2021-01-15", 1512., 21., 
  14.857, 2., 0., 0., 461.216, 6.406, 4.532, 0.61, 0., 0., 1.07, "", "", "", 
  "", "", "", "", "", 16854., 820270., 250.213, 5.141, 16651., 5.079, 0.001, 
  1120.8, "samples tested", "", "", "", "", "", "", "", "", "", 71.76, 
  3.278292*^6, 1.98, 28.6, 4.031, 2.421, 11840.846, 0.5, 460.043, 4.82, 5.5, 
  46.5, 71.18, 7., 69.87, 0.737}, {"MNG", "Asia", "Mongolia", "2021-01-16", 
  1517., 5., 12.571, 2., 0., 0., 462.741, 1.525, 3.835, 0.61, 0., 0., 1.07, 
  "", "", "", "", "", "", "", "", 18487., 838757., 255.852, 5.639, 17325., 
  5.285, 0.001, 1378.2, "samples tested", "", "", "", "", "", "", "", "", "", 
  71.76, 3.278292*^6, 1.98, 28.6, 4.031, 2.421, 11840.846, 0.5, 460.043, 
  4.82, 5.5, 46.5, 71.18, 7., 69.87, 0.737}, {"MNG", "Asia", "Mongolia", 
  "2021-01-17", 1526., 9., 12., 2., 0., 0., 465.486, 2.745, 3.66, 0.61, 0., 
  0., 1.08, "", "", "", "", "", "", "", "", 15342., 854099., 260.532, 4.68, 
  16232., 4.951, 0.001, 1352.7, "samples tested", "", "", "", "", "", "", "", 
  "", "", 71.76, 3.278292*^6, 1.98, 28.6, 4.031, 2.421, 11840.846, 0.5, 
  460.043, 4.82, 5.5, 46.5, 71.18, 7., 69.87, 0.737}, 
 {"MNG", "Asia", "Mongolia", "2021-01-18", 1536., 10., 11.429, 2., 0., 0., 
  468.537, 3.05, 3.486, 0.61, 0., 0., 1.09, "", "", "", "", "", "", "", "", 
  9115., 863214., 263.312, 2.78, 15503., 4.729, 0.001, 1356.5, 
  "samples tested", "", "", "", "", "", "", "", "", "", 71.76, 3.278292*^6, 
  1.98, 28.6, 4.031, 2.421, 11840.846, 0.5, 460.043, 4.82, 5.5, 46.5, 71.18, 
  7., 69.87, 0.737}, {"MNG", "Asia", "Mongolia", "2021-01-19", 1568., 32., 
  14.143, 2., 0., 0., 478.298, 9.761, 4.314, 0.61, 0., 0., 1.11, "", "", "", 
  "", "", "", "", "", 17646., 880860., 268.695, 5.383, 15760., 4.807, 0.001, 
  1114.3, "samples tested", "", "", "", "", "", "", "", "", "", 73.61, 
  3.278292*^6, 1.98, 28.6, 4.031, 2.421, 11840.846, 0.5, 460.043, 4.82, 5.5, 
  46.5, 71.18, 7., 69.87, 0.737}, {"MNG", "Asia", "Mongolia", "2021-01-20", 
  1584., 16., 15., 2., 0., 0., 483.178, 4.881, 4.576, 0.61, 0., 0., 1.11, "", 
  "", "", "", "", "", "", "", 13318., 894178., 272.757, 4.062, 15237., 4.648, 
  0.001, 1015.8, "samples tested", "", "", "", "", "", "", "", "", "", 73.61, 
  3.278292*^6, 1.98, 28.6, 4.031, 2.421, 11840.846, 0.5, 460.043, 4.82, 5.5, 
  46.5, 71.18, 7., 69.87, 0.737}, {"MNG", "Asia", "Mongolia", "2021-01-21", 
  1592., 8., 14.429, 2., 0., 0., 485.619, 2.44, 4.401, 0.61, 0., 0., 1.12, 
  "", "", "", "", "", "", "", "", 12940., 907118., 276.704, 3.947, 14815., 
  4.519, 0.001, 1026.8, "samples tested", "", "", "", "", "", "", "", "", "", 
  73.61, 3.278292*^6, 1.98, 28.6, 4.031, 2.421, 11840.846, 0.5, 460.043, 
  4.82, 5.5, 46.5, 71.18, 7., 69.87, 0.737}, {"MNG", "Asia", "Mongolia", 
  "2021-01-22", 1611., 19., 14.143, 2., 0., 0., 491.414, 5.796, 4.314, 0.61, 
  0., 0., 1.13, "", "", "", "", "", "", "", "", "", "", "", "", 14594., 
  4.452, 0.001, 1031.9, "samples tested", "", "", "", "", "", "", "", "", "", 
  73.61, 3.278292*^6, 1.98, 28.6, 4.031, 2.421, 11840.846, 0.5, 460.043, 
  4.82, 5.5, 46.5, 71.18, 7., 69.87, 0.737}, {"MNG", "Asia", "Mongolia", 
  "2021-01-23", 1627., 16., 15.714, 2., 0., 0., 496.295, 4.881, 4.793, 0.61, 
  0., 0., 1.14, "", "", "", "", "", "", "", "", "", 937735., 286.044, "", 
  14140., 4.313, 0.001, 899.8, "samples tested", "", "", "", "", "", "", "", 
  "", "", 73.61, 3.278292*^6, 1.98, 28.6, 4.031, 2.421, 11840.846, 0.5, 
  460.043, 4.82, 5.5, 46.5, 71.18, 7., 69.87, 0.737}, 
 {"MNG", "Asia", "Mongolia", "2021-01-24", 1643., 16., 16.714, 2., 0., 0., 
  501.176, 4.881, 5.098, 0.61, 0., 0., 1.15, "", "", "", "", "", "", "", "", 
  12848., 950583., 289.963, 3.919, 13783., 4.204, 0.001, 824.6, 
  "samples tested", "", "", "", "", "", "", "", "", "", 73.61, 3.278292*^6, 
  1.98, 28.6, 4.031, 2.421, 11840.846, 0.5, 460.043, 4.82, 5.5, 46.5, 71.18, 
  7., 69.87, 0.737}, {"MNG", "Asia", "Mongolia", "2021-01-25", 1656., 13., 
  17.143, 2., 0., 0., 505.141, 3.965, 5.229, 0.61, 0., 0., 1.16, "", "", "", 
  "", "", "", "", "", 7065., 957648., 292.118, 2.155, 13491., 4.115, 0.001, 
  787., "samples tested", "", "", "", "", "", "", "", "", "", 73.61, 
  3.278292*^6, 1.98, 28.6, 4.031, 2.421, 11840.846, 0.5, 460.043, 4.82, 5.5, 
  46.5, 71.18, 7., 69.87, 0.737}, {"MNG", "Asia", "Mongolia", "2021-01-26", 
  1667., 11., 14.143, 2., 0., 0., 508.496, 3.355, 4.314, 0.61, 0., 0., 1.18, 
  "", "", "", "", "", "", "", "", 12039., 969687., 295.79, 3.672, 12690., 
  3.871, 0.001, 897.3, "samples tested", "", "", "", "", "", "", "", "", "", 
  73.61, 3.278292*^6, 1.98, 28.6, 4.031, 2.421, 11840.846, 0.5, 460.043, 
  4.82, 5.5, 46.5, 71.18, 7., 69.87, 0.737}, {"MNG", "Asia", "Mongolia", 
  "2021-01-27", 1692., 25., 15.429, 2., 0., 0., 516.122, 7.626, 4.706, 0.61, 
  0., 0., 1.2, "", "", "", "", "", "", "", "", 12703., 982390., 299.665, 
  3.875, 12602., 3.844, 0.001, 816.8, "samples tested", "", "", "", "", "", 
  "", "", "", "", 73.61, 3.278292*^6, 1.98, 28.6, 4.031, 2.421, 11840.846, 
  0.5, 460.043, 4.82, 5.5, 46.5, 71.18, 7., 69.87, 0.737}, 
 {"MNG", "Asia", "Mongolia", "2021-01-28", 1710., 18., 16.857, 2., 0., 0., 
  521.613, 5.491, 5.142, 0.61, 0., 0., 1.21, "", "", "", "", "", "", "", "", 
  15202., 997592., 304.302, 4.637, 12925., 3.943, 0.001, 766.7, 
  "samples tested", "", "", "", "", "", "", "", "", "", 73.61, 3.278292*^6, 
  1.98, 28.6, 4.031, 2.421, 11840.846, 0.5, 460.043, 4.82, 5.5, 46.5, 71.18, 
  7., 69.87, 0.737}, {"MNG", "Asia", "Mongolia", "2021-01-29", 1742., 32., 
  18.714, 2., 0., 0., 531.374, 9.761, 5.709, 0.61, 0., 0., 1.23, "", "", "", 
  "", "", "", "", "", 12885., 1.010477*^6, 308.233, 3.93, 12579., 3.837, 
  0.001, 672.2, "samples tested", "", "", "", "", "", "", "", "", "", 73.61, 
  3.278292*^6, 1.98, 28.6, 4.031, 2.421, 11840.846, 0.5, 460.043, 4.82, 5.5, 
  46.5, 71.18, 7., 69.87, 0.737}, {"MNG", "Asia", "Mongolia", "2021-01-30", 
  1779., 37., 21.714, 2., 0., 0., 542.661, 11.286, 6.624, 0.61, 0., 0., 1.24, 
  "", "", "", "", "", "", "", "", 14495., 1.024972*^6, 312.654, 4.422, 
  12462., 3.801, 0.002, 573.9, "samples tested", "", "", "", "", "", "", "", 
  "", "", 73.61, 3.278292*^6, 1.98, 28.6, 4.031, 2.421, 11840.846, 0.5, 
  460.043, 4.82, 5.5, 46.5, 71.18, 7., 69.87, 0.737}, 
 {"MNG", "Asia", "Mongolia", "2021-01-31", 1814., 35., 24.429, 2., 0., 0., 
  553.337, 10.676, 7.452, 0.61, 0., 0., 1.25, "", "", "", "", "", "", "", "", 
  11202., 1.036174*^6, 316.071, 3.417, 12227., 3.73, 0.002, 500.5, 
  "samples tested", "", "", "", "", "", "", "", "", "", 73.61, 3.278292*^6, 
  1.98, 28.6, 4.031, 2.421, 11840.846, 0.5, 460.043, 4.82, 5.5, 46.5, 71.18, 
  7., 69.87, 0.737}, {"MNG", "Asia", "Mongolia", "2021-02-01", 1832., 18., 
  25.143, 2., 0., 0., 558.828, 5.491, 7.669, 0.61, 0., 0., 1.25, "", "", "", 
  "", "", "", "", "", 5433., 1.041607*^6, 317.729, 1.657, 11994., 3.659, 
  0.002, 477., "samples tested", "", "", "", "", "", "", "", "", "", 73.61, 
  3.278292*^6, 1.98, 28.6, 4.031, 2.421, 11840.846, 0.5, 460.043, 4.82, 5.5, 
  46.5, 71.18, 7., 69.87, 0.737}, {"MNG", "Asia", "Mongolia", "2021-02-02", 
  1859., 27., 27.429, 2., 0., 0., 567.064, 8.236, 8.367, 0.61, 0., 0., 1.25, 
  "", "", "", "", "", "", "", "", 9415., 1.051022*^6, 320.6, 2.872, 11619., 
  3.544, 0.002, 423.6, "samples tested", "", "", "", "", "", "", "", "", "", 
  73.61, 3.278292*^6, 1.98, 28.6, 4.031, 2.421, 11840.846, 0.5, 460.043, 
  4.82, 5.5, 46.5, 71.18, 7., 69.87, 0.737}, {"MNG", "Asia", "Mongolia", 
  "2021-02-03", 1890., 31., 28.286, 2., 0., 0., 576.52, 9.456, 8.628, 0.61, 
  0., 0., 1.26, "", "", "", "", "", "", "", "", 15897., 1.066919*^6, 325.45, 
  4.849, 12076., 3.684, 0.002, 426.9, "samples tested", "", "", "", "", "", 
  "", "", "", "", 73.61, 3.278292*^6, 1.98, 28.6, 4.031, 2.421, 11840.846, 
  0.5, 460.043, 4.82, 5.5, 46.5, 71.18, 7., 69.87, 0.737}, 
 {"MNG", "Asia", "Mongolia", "2021-02-04", 1928., 38., 31.143, 2., 0., 0., 
  588.111, 11.591, 9.5, 0.61, 0., 0., 1.26, "", "", "", "", "", "", "", "", 
  16960., 1.083879*^6, 330.623, 5.173, 12327., 3.76, 0.003, 395.8, 
  "samples tested", "", "", "", "", "", "", "", "", "", 73.61, 3.278292*^6, 
  1.98, 28.6, 4.031, 2.421, 11840.846, 0.5, 460.043, 4.82, 5.5, 46.5, 71.18, 
  7., 69.87, 0.737}, {"MNG", "Asia", "Mongolia", "2021-02-05", 1989., 61., 
  35.286, 2., 0., 0., 606.718, 18.607, 10.763, 0.61, 0., 0., 1.27, "", "", 
  "", "", "", "", "", "", 14283., 1.098162*^6, 334.98, 4.357, 12526., 3.821, 
  0.003, 355., "samples tested", "", "", "", "", "", "", "", "", "", 73.61, 
  3.278292*^6, 1.98, 28.6, 4.031, 2.421, 11840.846, 0.5, 460.043, 4.82, 5.5, 
  46.5, 71.18, 7., 69.87, 0.737}, {"MNG", "Asia", "Mongolia", "2021-02-06", 
  2023., 34., 34.857, 2., 0., 0., 617.09, 10.371, 10.633, 0.61, 0., 0., 1.26, 
  "", "", "", "", "", "", "", "", 20853., 1.119015*^6, 341.341, 6.361, 
  13435., 4.098, 0.003, 385.4, "samples tested", "", "", "", "", "", "", "", 
  "", "", 73.61, 3.278292*^6, 1.98, 28.6, 4.031, 2.421, 11840.846, 0.5, 
  460.043, 4.82, 5.5, 46.5, 71.18, 7., 69.87, 0.737}, 
 {"MNG", "Asia", "Mongolia", "2021-02-07", 2073., 50., 37., 2., 0., 0., 
  632.341, 15.252, 11.286, 0.61, 0., 0., 1.25, "", "", "", "", "", "", "", 
  "", 14978., 1.133993*^6, 345.91, 4.569, 13974., 4.263, 0.003, 377.7, 
  "samples tested", "", "", "", "", "", "", "", "", "", 73.61, 3.278292*^6, 
  1.98, 28.6, 4.031, 2.421, 11840.846, 0.5, 460.043, 4.82, 5.5, 46.5, 71.18, 
  7., 69.87, 0.737}, {"MNG", "Asia", "Mongolia", "2021-02-08", 2120., 47., 
  41.143, 2., 0., 0., 646.678, 14.337, 12.55, 0.61, 0., 0., 1.25, "", "", "", 
  "", "", "", "", "", 12252., 1.146245*^6, 349.647, 3.737, 14948., 4.56, 
  0.003, 363.3, "samples tested", "", "", "", "", "", "", "", "", "", 73.61, 
  3.278292*^6, 1.98, 28.6, 4.031, 2.421, 11840.846, 0.5, 460.043, 4.82, 5.5, 
  46.5, 71.18, 7., 69.87, 0.737}, {"MNG", "Asia", "Mongolia", "2021-02-09", 
  2174., 54., 45., 2., 0., 0., 663.15, 16.472, 13.727, 0.61, 0., 0., 1.24, 
  "", "", "", "", "", "", "", "", 18871., 1.165116*^6, 355.403, 5.756, 
  16299., 4.972, 0.003, 362.2, "samples tested", "", "", "", "", "", "", "", 
  "", "", 73.61, 3.278292*^6, 1.98, 28.6, 4.031, 2.421, 11840.846, 0.5, 
  460.043, 4.82, 5.5, 46.5, 71.18, 7., 69.87, 0.737}, 
 {"MNG", "Asia", "Mongolia", "2021-02-10", 2207., 33., 45.286, 2., 0., 0., 
  673.216, 10.066, 13.814, 0.61, 0., 0., 1.22, "", "", "", "", "", "", "", 
  "", 25245., 1.190361*^6, 363.104, 7.701, 17635., 5.379, 0.003, 389.4, 
  "samples tested", "", "", "", "", "", "", "", "", "", 73.61, 3.278292*^6, 
  1.98, 28.6, 4.031, 2.421, 11840.846, 0.5, 460.043, 4.82, 5.5, 46.5, 71.18, 
  7., 69.87, 0.737}, {"MNG", "Asia", "Mongolia", "2021-02-11", 2247., 40., 
  45.571, 2., 0., 0., 685.418, 12.201, 13.901, 0.61, 0., 0., 1.21, "", "", 
  "", "", "", "", "", "", 57833., 1.248194*^6, 380.745, 17.641, 23474., 7.16, 
  0.002, 515.1, "samples tested", "", "", "", "", "", "", "", "", "", 73.61, 
  3.278292*^6, 1.98, 28.6, 4.031, 2.421, 11840.846, 0.5, 460.043, 4.82, 5.5, 
  46.5, 71.18, 7., 69.87, 0.737}, {"MNG", "Asia", "Mongolia", "2021-02-12", 
  2293., 46., 43.429, 2., 0., 0., 699.45, 14.032, 13.247, 0.61, 0., 0., 1.21, 
  "", "", "", "", "", "", "", "", 30468., 1.278662*^6, 390.039, 9.294, 
  25786., 7.866, 0.002, 593.8, "samples tested", "", "", "", "", "", "", "", 
  "", "", 73.61, 3.278292*^6, 1.98, 28.6, 4.031, 2.421, 11840.846, 0.5, 
  460.043, 4.82, 5.5, 46.5, 71.18, 7., 69.87, 0.737}, 
 {"MNG", "Asia", "Mongolia", "2021-02-13", 2351., 58., 46.857, 2., 0., 0., 
  717.142, 17.692, 14.293, 0.61, 0., 0., 1.2, "", "", "", "", "", "", "", "", 
  30287., 1.308949*^6, 399.278, 9.239, 27133., 8.277, 0.002, 579.1, 
  "samples tested", "", "", "", "", "", "", "", "", "", 73.61, 3.278292*^6, 
  1.98, 28.6, 4.031, 2.421, 11840.846, 0.5, 460.043, 4.82, 5.5, 46.5, 71.18, 
  7., 69.87, 0.737}, {"MNG", "Asia", "Mongolia", "2021-02-14", 2383., 32., 
  44.286, 2., 0., 0., 726.903, 9.761, 13.509, 0.61, 0., 0., 1.19, "", "", "", 
  "", "", "", "", "", 38450., 1.347399*^6, 411.006, 11.729, 30487., 9.3, 
  0.001, 688.4, "samples tested", "", "", "", "", "", "", "", "", "", 73.61, 
  3.278292*^6, 1.98, 28.6, 4.031, 2.421, 11840.846, 0.5, 460.043, 4.82, 5.5, 
  46.5, 71.18, 7., 69.87, 0.737}, {"MNG", "Asia", "Mongolia", "2021-02-15", 
  2416., 33., 42.286, 2., 0., 0., 736.969, 10.066, 12.899, 0.61, 0., 0., 
  1.18, "", "", "", "", "", "", "", "", 28851., 1.37625*^6, 419.807, 8.801, 
  32858., 10.023, 0.001, 777., "samples tested", "", "", "", "", "", "", "", 
  "", "", 73.61, 3.278292*^6, 1.98, 28.6, 4.031, 2.421, 11840.846, 0.5, 
  460.043, 4.82, 5.5, 46.5, 71.18, 7., 69.87, 0.737}, 
 {"MNG", "Asia", "Mongolia", "2021-02-16", 2444., 28., 38.571, 2., 0., 0., 
  745.51, 8.541, 11.766, 0.61, 0., 0., 1.18, "", "", "", "", "", "", "", "", 
  37530., 1.41378*^6, 431.255, 11.448, 35523., 10.836, 0.001, 921., 
  "samples tested", "", "", "", "", "", "", "", "", "", 73.61, 3.278292*^6, 
  1.98, 28.6, 4.031, 2.421, 11840.846, 0.5, 460.043, 4.82, 5.5, 46.5, 71.18, 
  7., 69.87, 0.737}, {"MNG", "Asia", "Mongolia", "2021-02-17", 2493., 49., 
  40.857, 2., 0., 0., 760.457, 14.947, 12.463, 0.61, 0., 0., 1.18, "", "", 
  "", "", "", "", "", "", 38409., 1.452189*^6, 442.971, 11.716, 37404., 
  11.41, 0.001, 915.5, "samples tested", "", "", "", "", "", "", "", "", "", 
  73.61, 3.278292*^6, 1.98, 28.6, 4.031, 2.421, 11840.846, 0.5, 460.043, 
  4.82, 5.5, 46.5, 71.18, 7., 69.87, 0.737}, {"MNG", "Asia", "Mongolia", 
  "2021-02-18", 2551., 58., 43.429, 2., 0., 0., 778.149, 17.692, 13.247, 
  0.61, 0., 0., 1.18, "", "", "", "", "", "", "", "", 40217., 1.492406*^6, 
  455.239, 12.268, 34887., 10.642, 0.001, 803.3, "samples tested", "", "", 
  "", "", "", "", "", "", "", 73.61, 3.278292*^6, 1.98, 28.6, 4.031, 2.421, 
  11840.846, 0.5, 460.043, 4.82, 5.5, 46.5, 71.18, 7., 69.87, 0.737}, 
 {"MNG", "Asia", "Mongolia", "2021-02-19", 2586., 35., 41.857, 2., 0., 0., 
  788.825, 10.676, 12.768, 0.61, 0., 0., 1.18, "", "", "", "", "", "", "", 
  "", 47110., 1.539516*^6, 469.609, 14.37, 37265., 11.367, 0.001, 890.3, 
  "samples tested", "", "", "", "", "", "", "", "", "", 73.61, 3.278292*^6, 
  1.98, 28.6, 4.031, 2.421, 11840.846, 0.5, 460.043, 4.82, 5.5, 46.5, 71.18, 
  7., 69.87, 0.737}, {"MNG", "Asia", "Mongolia", "2021-02-20", 2638., 52., 
  41., 2., 0., 0., 804.687, 15.862, 12.507, 0.61, 0., 0., 1.18, "", "", "", 
  "", "", "", "", "", 43667., 1.583183*^6, 482.929, 13.32, 39176., 11.95, 
  0.001, 955.5, "samples tested", "", "", "", "", "", "", "", "", "", 73.61, 
  3.278292*^6, 1.98, 28.6, 4.031, 2.421, 11840.846, 0.5, 460.043, 4.82, 5.5, 
  46.5, 71.18, 7., 69.87, 0.737}, {"MNG", "Asia", "Mongolia", "2021-02-21", 
  2693., 55., 44.286, 2., 0., 0., 821.464, 16.777, 13.509, 0.61, 0., 0., 
  1.18, "", "", "", "", "", "", "", "", 44018., 1.627201*^6, 496.356, 13.427, 
  39972., 12.193, 0.001, 902.6, "samples tested", "", "", "", "", "", "", "", 
  "", "", 73.61, 3.278292*^6, 1.98, 28.6, 4.031, 2.421, 11840.846, 0.5, 
  460.043, 4.82, 5.5, 46.5, 71.18, 7., 69.87, 0.737}, 
 {"MNG", "Asia", "Mongolia", "2021-02-22", 2723., 30., 43.857, 2., 0., 0., 
  830.615, 9.151, 13.378, 0.61, 0., 0., 1.18, "", "", "", "", "", "", "", "", 
  36903., 1.664104*^6, 507.613, 11.257, 41122., 12.544, 0.001, 937.6, 
  "samples tested", 0., "", "", "", "", 0., "", "", "", 73.61, 3.278292*^6, 
  1.98, 28.6, 4.031, 2.421, 11840.846, 0.5, 460.043, 4.82, 5.5, 46.5, 71.18, 
  7., 69.87, 0.737}, {"MNG", "Asia", "Mongolia", "2021-02-23", 2755., 32., 
  44.429, 2., 0., 0., 840.377, 9.761, 13.552, 0.61, 0., 0., 1.18, "", "", "", 
  "", "", "", "", "", 42920., 1.707024*^6, 520.705, 13.092, 41892., 12.779, 
  0.001, 942.9, "samples tested", "", "", "", "", 1037., "", "", "", 316., 
  69.91, 3.278292*^6, 1.98, 28.6, 4.031, 2.421, 11840.846, 0.5, 460.043, 
  4.82, 5.5, 46.5, 71.18, 7., 69.87, 0.737}, {"MNG", "Asia", "Mongolia", 
  "2021-02-24", 2801., 46., 44., 2., 0., 0., 854.408, 14.032, 13.422, 0.61, 
  0., 0., 1.19, "", "", "", "", "", "", "", "", 26058., 1.733082*^6, 528.654, 
  7.949, 40128., 12.241, 0.001, 912., "samples tested", "", "", "", "", 
  1037., "", "", "", 316., 69.91, 3.278292*^6, 1.98, 28.6, 4.031, 2.421, 
  11840.846, 0.5, 460.043, 4.82, 5.5, 46.5, 71.18, 7., 69.87, 0.737}, 
 {"MNG", "Asia", "Mongolia", "2021-02-25", 2831., 30., 40., 2., 0., 0., 
  863.559, 9.151, 12.201, 0.61, 0., 0., 1.19, "", "", "", "", "", "", "", "", 
  16777., 1.749859*^6, 533.772, 5.118, 36779., 11.219, 0.001, 919.5, 
  "samples tested", 3112., 3112., "", "", 1037., 0.09, 0.09, "", 316., 69.91, 
  3.278292*^6, 1.98, 28.6, 4.031, 2.421, 11840.846, 0.5, 460.043, 4.82, 5.5, 
  46.5, 71.18, 7., 69.87, 0.737}, {"MNG", "Asia", "Mongolia", "2021-02-26", 
  2866., 35., 40., 2., 0., 0., 874.236, 10.676, 12.201, 0.61, 0., 0., 1.2, 
  "", "", "", "", "", "", "", "", 9927., 1.759786*^6, 536.8, 3.028, 31467., 
  9.599, 0.001, 786.7, "samples tested", 4926., 4926., "", 1814., 1232., 
  0.15, 0.15, "", 376., 69.91, 3.278292*^6, 1.98, 28.6, 4.031, 2.421, 
  11840.846, 0.5, 460.043, 4.82, 5.5, 46.5, 71.18, 7., 69.87, 0.737}, 
 {"MNG", "Asia", "Mongolia", "2021-02-27", 2907., 41., 38.429, 2., 0., 0., 
  886.742, 12.507, 11.722, 0.61, 0., 0., 1.22, "", "", "", "", "", "", "", 
  "", 15155., 1.774941*^6, 541.422, 4.623, 27394., 8.356, 0.001, 712.8, 
  "samples tested", 6808., 6808., "", 1882., 1362., 0.21, 0.21, "", 415., 
  69.91, 3.278292*^6, 1.98, 28.6, 4.031, 2.421, 11840.846, 0.5, 460.043, 
  4.82, 5.5, 46.5, 71.18, 7., 69.87, 0.737}, {"MNG", "Asia", "Mongolia", 
  "2021-02-28", 2952., 45., 37., 2., 0., 0., 900.469, 13.727, 11.286, 0.61, 
  0., 0., 1.23, "", "", "", "", "", "", "", "", 9958., 1.784899*^6, 544.46, 
  3.038, 22528., 6.872, 0.002, 608.9, "samples tested", "", "", "", "", 
  1286., "", "", "", 392., 69.91, 3.278292*^6, 1.98, 28.6, 4.031, 2.421, 
  11840.846, 0.5, 460.043, 4.82, 5.5, 46.5, 71.18, 7., 69.87, 0.737}, 
 {"MNG", "Asia", "Mongolia", "2021-03-01", 3000., 48., 39.571, 2., 0., 0., 
  915.111, 14.642, 12.071, 0.61, 0., 0., 1.25, "", "", "", "", "", "", "", 
  "", 20554., 1.805453*^6, 550.73, 6.27, 20193., 6.16, 0.002, 510.3, 
  "samples tested", "", "", "", "", 1232., "", "", "", 376., 68.06, 
  3.278292*^6, 1.98, 28.6, 4.031, 2.421, 11840.846, 0.5, 460.043, 4.82, 5.5, 
  46.5, 71.18, 7., 69.87, 0.737}, {"MNG", "Asia", "Mongolia", "2021-03-02", 
  3032., 32., 39.571, 2., 0., 0., 924.872, 9.761, 12.071, 0.61, 0., 0., 1.27, 
  "", "", "", "", "", "", "", "", 13108., 1.818561*^6, 554.728, 3.998, 
  15934., 4.86, 0.002, 402.7, "samples tested", 9531., 9531., "", "", 1213., 
  0.29, 0.29, "", 370., 68.06, 3.278292*^6, 1.98, 28.6, 4.031, 2.421, 
  11840.846, 0.5, 460.043, 4.82, 5.5, 46.5, 71.18, 7., 69.87, 0.737}, 
 {"MNG", "Asia", "Mongolia", "2021-03-03", 3076., 44., 39.286, 2., 0., 0., 
  938.293, 13.422, 11.984, 0.61, 0., 0., 1.29, "", "", "", "", "", "", "", 
  "", 17529., 1.83609*^6, 560.075, 5.347, 14715., 4.489, 0.003, 374.6, 
  "samples tested", "", "", "", "", 1327., "", "", "", 405., 68.06, 
  3.278292*^6, 1.98, 28.6, 4.031, 2.421, 11840.846, 0.5, 460.043, 4.82, 5.5, 
  46.5, 71.18, 7., 69.87, 0.737}, {"MNG", "Asia", "Mongolia", "2021-03-04", 
  3153., 77., 46., 2., 0., 0., 961.781, 23.488, 14.032, 0.61, 0., 0., 1.31, 
  "", "", "", "", "", "", "", "", 19507., 1.855597*^6, 566.026, 5.95, 15105., 
  4.608, 0.003, 328.4, "samples tested", 13200., 13200., "", "", 1441., 0.4, 
  0.4, "", 440., 68.06, 3.278292*^6, 1.98, 28.6, 4.031, 2.421, 11840.846, 
  0.5, 460.043, 4.82, 5.5, 46.5, 71.18, 7., 69.87, 0.737}, 
 {"MNG", "Asia", "Mongolia", "2021-03-05", 3161., 8., 42.143, 2., 0., 0., 
  964.222, 2.44, 12.855, 0.61, 0., 0., 1.33, "", "", "", "", "", "", "", "", 
  13206., 1.868803*^6, 570.054, 4.028, 15574., 4.751, 0.003, 369.6, 
  "samples tested", "", "", "", "", 1404., "", "", "", 428., 68.06, 
  3.278292*^6, 1.98, 28.6, 4.031, 2.421, 11840.846, 0.5, 460.043, 4.82, 5.5, 
  46.5, 71.18, 7., 69.87, 0.737}, {"MNG", "Asia", "Mongolia", "2021-03-06", 
  3228., 67., 45.857, 2., 0., 0., 984.659, 20.437, 13.988, 0.61, 0., 0., 
  1.35, "", "", "", "", "", "", "", "", 24803., 1.893606*^6, 577.62, 7.566, 
  16952., 5.171, 0.003, 369.7, "samples tested", "", "", "", "", 1357., "", 
  "", "", 414., 68.06, 3.278292*^6, 1.98, 28.6, 4.031, 2.421, 11840.846, 0.5, 
  460.043, 4.82, 5.5, 46.5, 71.18, 7., 69.87, 0.737}, 
 {"MNG", "Asia", "Mongolia", "2021-03-07", 3336., 108., 54.857, 2., 0., 0., 
  1017.603, 32.944, 16.733, 0.61, 0., 0., 1.38, "", "", "", "", "", "", "", 
  "", 21626., 1.915232*^6, 584.216, 6.597, 18619., 5.679, 0.003, 339.4, 
  "samples tested", "", "", "", "", 1450., "", "", "", 442., 68.06, 
  3.278292*^6, 1.98, 28.6, 4.031, 2.421, 11840.846, 0.5, 460.043, 4.82, 5.5, 
  46.5, 71.18, 7., 69.87, 0.737}, {"MNG", "Asia", "Mongolia", "2021-03-08", 
  3372., 36., 53.143, 3., 1., 0.143, 1028.584, 10.981, 16.211, 0.915, 0.305, 
  0.044, 1.4, "", "", "", "", "", "", "", "", 13269., 1.928501*^6, 588.264, 
  4.048, 17578., 5.362, 0.003, 330.8, "samples tested", "", "", "", "", 
  1542., "", "", "", 470., 68.06, 3.278292*^6, 1.98, 28.6, 4.031, 2.421, 
  11840.846, 0.5, 460.043, 4.82, 5.5, 46.5, 71.18, 7., 69.87, 0.737}, 
 {"MNG", "Asia", "Mongolia", "2021-03-09", 3481., 109., 64.143, 3., 0., 
  0.143, 1061.833, 33.249, 19.566, 0.915, 0., 0.044, 1.42, "", "", "", "", 
  "", "", "", "", 6465., 1.934966*^6, 590.236, 1.972, 16629., 5.072, 0.004, 
  259.2, "samples tested", 20976., 20976., "", "", 1635., 0.64, 0.64, "", 
  499., 68.06, 3.278292*^6, 1.98, 28.6, 4.031, 2.421, 11840.846, 0.5, 
  460.043, 4.82, 5.5, 46.5, 71.18, 7., 69.87, 0.737}, 
 {"MNG", "Asia", "Mongolia", "2021-03-10", 3481., 0., 57.857, 3., 0., 0.143, 
  1061.833, 0., 17.649, 0.915, 0., 0.044, 1.44, "", "", "", "", "", "", "", 
  "", 11170., 1.946136*^6, 593.643, 3.407, 15721., 4.795, 0.004, 271.7, 
  "samples tested", 30446., 30446., "", 9470., 2726., 0.93, 0.93, "", 832., 
  68.06, 3.278292*^6, 1.98, 28.6, 4.031, 2.421, 11840.846, 0.5, 460.043, 
  4.82, 5.5, 46.5, 71.18, 7., 69.87, 0.737}, {"MNG", "Asia", "Mongolia", 
  "2021-03-11", 3664., 183., 73., 4., 1., 0.286, 1117.655, 55.822, 22.268, 
  1.22, 0.305, 0.087, 1.46, "", "", "", "", "", "", "", "", 21585., 
  1.967721*^6, 600.227, 6.584, 16018., 4.886, 0.005, 219.4, "samples tested", 
  48265., 48265., "", 17819., 5009., 1.47, 1.47, "", 1528., 68.06, 
  3.278292*^6, 1.98, 28.6, 4.031, 2.421, 11840.846, 0.5, 460.043, 4.82, 5.5, 
  46.5, 71.18, 7., 69.87, 0.737}, {"MNG", "Asia", "Mongolia", "2021-03-12", 
  3833., 169., 96., 4., 0., 0.286, 1169.206, 51.551, 29.284, 1.22, 0., 0.087, 
  1.47, "", "", "", "", "", "", "", "", 19341., 1.987062*^6, 606.127, 5.9, 
  16894., 5.153, 0.006, 176., "samples tested", 67489., 67489., "", 19224., 
  7533., 2.06, 2.06, "", 2298., 68.06, 3.278292*^6, 1.98, 28.6, 4.031, 2.421, 
  11840.846, 0.5, 460.043, 4.82, 5.5, 46.5, 71.18, 7., 69.87, 0.737}, 
 {"MNG", "Asia", "Mongolia", "2021-03-13", 3961., 128., 104.714, 4., 0., 
  0.286, 1208.251, 39.045, 31.942, 1.22, 0., 0.087, 1.47, "", "", "", "", "", 
  "", "", "", 19318., 2.00638*^6, 612.02, 5.893, 16111., 4.914, 0.006, 153.9, 
  "samples tested", 84017., 84017., "", 16528., 9672., 2.56, 2.56, "", 2950., 
  68.06, 3.278292*^6, 1.98, 28.6, 4.031, 2.421, 11840.846, 0.5, 460.043, 
  4.82, 5.5, 46.5, 71.18, 7., 69.87, 0.737}, {"MNG", "Asia", "Mongolia", 
  "2021-03-14", 4083., 122., 106.714, 4., 0., 0.286, 1245.466, 37.215, 
  32.552, 1.22, 0., 0.087, 1.47, "", "", "", "", "", "", "", "", 17894., 
  2.024274*^6, 617.478, 5.458, 15577., 4.752, 0.007, 146., "samples tested", 
  100000., 100000., "", 15983., 11733., 3.05, 3.05, "", 3579., 68.06, 
  3.278292*^6, 1.98, 28.6, 4.031, 2.421, 11840.846, 0.5, 460.043, 4.82, 5.5, 
  46.5, 71.18, 7., 69.87, 0.737}, {"MNG", "Asia", "Mongolia", "2021-03-15", 
  4210., 127., 119.714, 4., 0., 0.143, 1284.205, 38.74, 36.517, 1.22, 0., 
  0.044, 1.47, "", "", "", "", "", "", "", "", 9410., 2.033684*^6, 620.349, 
  2.87, 15026., 4.583, 0.008, 125.5, "samples tested", 118294., 118294., "", 
  18294., 14125., 3.61, 3.61, "", 4309., 71.76, 3.278292*^6, 1.98, 28.6, 
  4.031, 2.421, 11840.846, 0.5, 460.043, 4.82, 5.5, 46.5, 71.18, 7., 69.87, 
  0.737}, {"MNG", "Asia", "Mongolia", "2021-03-16", 4340., 130., 122.714, 4., 
  0., 0.143, 1323.86, 39.655, 37.432, 1.22, 0., 0.044, 1.48, "", "", "", "", 
  "", "", "", "", 11185., 2.044869*^6, 623.76, 3.412, 15700., 4.789, 0.008, 
  127.9, "samples tested", 126449., 126449., "", 8155., 15068., 3.86, 3.86, 
  "", 4596., 71.76, 3.278292*^6, 1.98, 28.6, 4.031, 2.421, 11840.846, 0.5, 
  460.043, 4.82, 5.5, 46.5, 71.18, 7., 69.87, 0.737}, 
 {"MNG", "Asia", "Mongolia", "2021-03-17", 4498., 158., 145.286, 4., 0., 
  0.143, 1372.056, 48.196, 44.318, 1.22, 0., 0.044, 1.48, "", "", "", "", "", 
  "", "", "", 16800., 2.061669*^6, 628.885, 5.125, 16505., 5.035, 0.009, 
  113.6, "samples tested", 139636., 139636., "", 13187., 15599., 4.26, 4.26, 
  "", 4758., 71.76, 3.278292*^6, 1.98, 28.6, 4.031, 2.421, 11840.846, 0.5, 
  460.043, 4.82, 5.5, 46.5, 71.18, 7., 69.87, 0.737}, 
 {"MNG", "Asia", "Mongolia", "2021-03-18", 4658., 160., 142., 4., 0., 0., 
  1420.862, 48.806, 43.315, 1.22, 0., 0., 1.49, "", "", "", "", "", "", "", 
  "", 17044., 2.078713*^6, 634.084, 5.199, 15856., 4.837, 0.009, 111.7, 
  "samples tested", 171535., 171535., "", 31899., 17610., 5.23, 5.23, "", 
  5372., 71.76, 3.278292*^6, 1.98, 28.6, 4.031, 2.421, 11840.846, 0.5, 
  460.043, 4.82, 5.5, 46.5, 71.18, 7., 69.87, 0.737}, 
 {"MNG", "Asia", "Mongolia", "2021-03-19", 4806., 148., 139., 4., 0., 0., 
  1466.007, 45.145, 42.4, 1.22, 0., 0., 1.49, "", "", "", "", "", "", "", "", 
  7438., 2.086151*^6, 636.353, 2.269, 14156., 4.318, 0.01, 101.8, 
  "samples tested", 189969., 189969., "", 18434., 17497., 5.79, 5.79, "", 
  5337., 71.76, 3.278292*^6, 1.98, 28.6, 4.031, 2.421, 11840.846, 0.5, 
  460.043, 4.82, 5.5, 46.5, 71.18, 7., 69.87, 0.737}, 
 {"MNG", "Asia", "Mongolia", "2021-03-20", 4806., 0., 120.714, 4., 0., 0., 
  1466.007, 0., 36.822, 1.22, 0., 0., 1.5, "", "", "", "", "", "", "", "", 
  15293., 2.101444*^6, 641.018, 4.665, 13581., 4.143, 0.009, 112.5, 
  "samples tested", 204121., 204121., "", 14152., 17158., 6.23, 6.23, "", 
  5234., 71.76, 3.278292*^6, 1.98, 28.6, 4.031, 2.421, 11840.846, 0.5, 
  460.043, 4.82, 5.5, 46.5, 71.18, 7., 69.87, 0.737}, 
 {"MNG", "Asia", "Mongolia", "2021-03-21", 5186., 380., 157.571, 5., 1., 
  0.143, 1581.921, 115.914, 48.065, 1.525, 0.305, 0.044, 1.52, "", "", "", 
  "", "", "", "", "", 19569., 2.121013*^6, 646.987, 5.969, 13820., 4.216, 
  0.011, 87.7, "samples tested", 209278., 209278., "", 5157., 15611., 6.38, 
  6.38, "", 4762., 71.76, 3.278292*^6, 1.98, 28.6, 4.031, 2.421, 11840.846, 
  0.5, 460.043, 4.82, 5.5, 46.5, 71.18, 7., 69.87, 0.737}, 
 {"MNG", "Asia", "Mongolia", "2021-03-22", 5392., 206., 168.857, 5., 0., 
  0.143, 1644.759, 62.838, 51.508, 1.525, 0., 0.044, 1.52, "", "", "", "", 
  "", "", "", "", "", "", "", "", 13356., 4.074, 0.013, 79.1, 
  "samples tested", "", "", "", "", 14010., "", "", "", 4274., 71.76, 
  3.278292*^6, 1.98, 28.6, 4.031, 2.421, 11840.846, 0.5, 460.043, 4.82, 5.5, 
  46.5, 71.18, 7., 69.87, 0.737}, {"MNG", "Asia", "Mongolia", "2021-03-23", 
  5610., 218., 181.429, 5., 0., 0.143, 1711.257, 66.498, 55.342, 1.525, 0., 
  0.044, 1.53, "", "", "", "", "", "", "", "", "", 2.133339*^6, 650.747, "", 
  12639., 3.855, 0.014, 69.7, "samples tested", 223444., 223444., "", "", 
  13856., 6.82, 6.82, "", 4227., 71.76, 3.278292*^6, 1.98, 28.6, 4.031, 
  2.421, 11840.846, 0.5, 460.043, 4.82, 5.5, 46.5, 71.18, 7., 69.87, 0.737}, 
 {"MNG", "Asia", "Mongolia", "2021-03-24", 5895., 285., 199.571, 5., 0., 
  0.143, 1798.192, 86.936, 60.877, 1.525, 0., 0.044, 1.54, "", "", "", "", 
  "", "", "", "", 12605., 2.145944*^6, 654.592, 3.845, 12039., 3.672, 0.017, 
  60.3, "samples tested", 256979., 256979., "", 33535., 16763., 7.84, 7.84, 
  "", 5113., 71.76, 3.278292*^6, 1.98, 28.6, 4.031, 2.421, 11840.846, 0.5, 
  460.043, 4.82, 5.5, 46.5, 71.18, 7., 69.87, 0.737}, 
 {"MNG", "Asia", "Mongolia", "2021-03-25", 6332., 437., 239.143, 5., 0., 
  0.143, 1931.494, 133.301, 72.947, 1.525, 0., 0.044, 1.54, "", "", "", "", 
  "", "", "", "", 13456., 2.1594*^6, 658.697, 4.105, 11527., 3.516, 0.021, 
  48.2, "samples tested", "", "", "", "", 13115., "", "", "", 4001., 71.76, 
  3.278292*^6, 1.98, 28.6, 4.031, 2.421, 11840.846, 0.5, 460.043, 4.82, 5.5, 
  46.5, 71.18, 7., 69.87, 0.737}, {"MNG", "Asia", "Mongolia", "2021-03-26", 
  6693., 361., 269.571, 5., 0., 0.143, 2041.612, 110.118, 82.229, 1.525, 0., 
  0.044, 1.53, "", "", "", "", "", "", "", "", 14936., 2.174336*^6, 663.253, 
  4.556, 12598., 3.843, 0.021, 46.7, "samples tested", "", "", "", "", 
  11391., "", "", "", 3475., 71.76, 3.278292*^6, 1.98, 28.6, 4.031, 2.421, 
  11840.846, 0.5, 460.043, 4.82, 5.5, 46.5, 71.18, 7., 69.87, 0.737}, 
 {"MNG", "Asia", "Mongolia", "2021-03-27", 6693., 0., 269.571, 5., 0., 0.143, 
  2041.612, 0., 82.229, 1.525, 0., 0.044, 1.53, "", "", "", "", "", "", "", 
  "", 17000., 2.191336*^6, 668.438, 5.186, 12842., 3.917, 0.021, 47.6, 
  "samples tested", 276068., 276068., "", "", 10278., 8.42, 8.42, "", 3135., 
  71.76, 3.278292*^6, 1.98, 28.6, 4.031, 2.421, 11840.846, 0.5, 460.043, 
  4.82, 5.5, 46.5, 71.18, 7., 69.87, 0.737}, {"MNG", "Asia", "Mongolia", 
  "2021-03-28", 7589., 896., 343.286, 6., 1., 0.143, 2314.925, 273.313, 
  104.715, 1.83, 0.305, 0.044, 1.54, "", "", "", "", "", "", "", "", 13057., 
  2.204393*^6, 672.421, 3.983, 11911., 3.633, 0.029, 34.7, "samples tested", 
  "", "", "", "", 9756., "", "", "", 2976., 71.76, 3.278292*^6, 1.98, 28.6, 
  4.031, 2.421, 11840.846, 0.5, 460.043, 4.82, 5.5, 46.5, 71.18, 7., 69.87, 
  0.737}, {"MNG", "Asia", "Mongolia", "2021-03-29", 8070., 481., 382.571, 6., 
  0., 0.143, 2461.648, 146.723, 116.698, 1.83, 0., 0.044, 1.52, "", "", "", 
  "", "", "", "", "", 13614., 2.218007*^6, 676.574, 4.153, 12976., 3.958, 
  0.029, 33.9, "samples tested", 279069., 279069., "", "", 8958., 8.51, 8.51, 
  "", 2733., 71.76, 3.278292*^6, 1.98, 28.6, 4.031, 2.421, 11840.846, 0.5, 
  460.043, 4.82, 5.5, 46.5, 71.18, 7., 69.87, 0.737}, 
 {"MNG", "Asia", "Mongolia", "2021-03-30", 8447., 377., 405.286, 6., 0., 
  0.143, 2576.647, 114.999, 123.627, 1.83, 0., 0.044, 1.51, "", "", "", "", 
  "", "", "", "", 14218., 2.232225*^6, 680.911, 4.337, 14127., 4.309, 0.029, 
  34.9, "samples tested", 290108., 290108., "", 11039., 9523., 8.85, 8.85, 
  "", 2905., 71.76, 3.278292*^6, 1.98, 28.6, 4.031, 2.421, 11840.846, 0.5, 
  460.043, 4.82, 5.5, 46.5, 71.18, 7., 69.87, 0.737}, 
 {"MNG", "Asia", "Mongolia", "2021-03-31", 8841., 394., 420.857, 8., 2., 
  0.429, 2696.831, 120.185, 128.377, 2.44, 0.61, 0.131, 1.49, "", "", "", "", 
  "", "", "", "", 10652., 2.242877*^6, 684.16, 3.249, 13848., 4.224, 0.03, 
  32.9, "samples tested", 300366., 300366., "", 10258., 6198., 9.16, 9.16, 
  "", 1891., 71.76, 3.278292*^6, 1.98, 28.6, 4.031, 2.421, 11840.846, 0.5, 
  460.043, 4.82, 5.5, 46.5, 71.18, 7., 69.87, 0.737}, 
 {"MNG", "Asia", "Mongolia", "2021-04-01", 8841., 0., 358.429, 8., 0., 0.429, 
  2696.831, 0., 109.334, 2.44, 0., 0.131, 1.48, "", "", "", "", "", "", "", 
  "", 20489., 2.263366*^6, 690.41, 6.25, 14852., 4.53, 0.024, 41.4, 
  "samples tested", 311262., 311262., "", 10896., 6846., 9.49, 9.49, "", 
  2088., 71.76, 3.278292*^6, 1.98, 28.6, 4.031, 2.421, 11840.846, 0.5, 
  460.043, 4.82, 5.5, 46.5, 71.18, 7., 69.87, 0.737}, 
 {"MNG", "Asia", "Mongolia", "2021-04-02", 9598., 757., 415., 10., 2., 0.714, 
  2927.744, 230.913, 126.59, 3.05, 0.61, 0.218, 1.48, "", "", "", "", "", "", 
  "", "", 11876., 2.275242*^6, 694.033, 3.623, 14415., 4.397, 0.029, 34.7, 
  "samples tested", 323690., 323690., "", 12428., 7712., 9.87, 9.87, "", 
  2352., 71.76, 3.278292*^6, 1.98, 28.6, 4.031, 2.421, 11840.846, 0.5, 
  460.043, 4.82, 5.5, 46.5, 71.18, 7., 69.87, 0.737}, 
 {"MNG", "Asia", "Mongolia", "2021-04-03", 9598., 0., 415., 10., 0., 0.714, 
  2927.744, 0., 126.59, 3.05, 0., 0.218, 1.48, "", "", "", "", "", "", "", 
  "", 17537., 2.292779*^6, 699.382, 5.349, 14492., 4.421, 0.029, 34.9, 
  "samples tested", 336758., 336758., "", 13068., 8670., 10.27, 10.27, "", 
  2645., 71.76, 3.278292*^6, 1.98, 28.6, 4.031, 2.421, 11840.846, 0.5, 
  460.043, 4.82, 5.5, 46.5, 71.18, 7., 69.87, 0.737}, 
 {"MNG", "Asia", "Mongolia", "2021-04-04", 10820., 1222., 461.571, 11., 1., 
  0.714, 3300.499, 372.755, 140.796, 3.355, 0.305, 0.218, 1.48, "", "", "", 
  "", "", "", "", "", 12235., 2.305014*^6, 703.114, 3.732, 14374., 4.385, 
  0.032, 31.1, "samples tested", 376373., 376373., "", 39615., 14115., 11.48, 
  11.48, "", 4306., 71.76, 3.278292*^6, 1.98, 28.6, 4.031, 2.421, 11840.846, 
  0.5, 460.043, 4.82, 5.5, 46.5, 71.18, 7., 69.87, 0.737}, 
 {"MNG", "Asia", "Mongolia", "2021-04-05", 11651., 831., 511.571, 13., 2., 
  1., 3553.985, 253.486, 156.048, 3.965, 0.61, 0.305, 1.47, "", "", "", "", 
  "", "", "", "", 9804., 2.314818*^6, 706.105, 2.991, 13830., 4.219, 0.037, 
  27., "samples tested", 414382., 414382., "", 38009., 19330., 12.64, 12.64, 
  "", 5896., 71.76, 3.278292*^6, 1.98, 28.6, 4.031, 2.421, 11840.846, 0.5, 
  460.043, 4.82, 5.5, 46.5, 71.18, 7., 69.87, 0.737}, 
 {"MNG", "Asia", "Mongolia", "2021-04-06", 11651., 0., 457.714, 13., 0., 1., 
  3553.985, 0., 139.62, 3.965, 0., 0.305, 1.45, "", "", "", "", "", "", "", 
  "", 13424., 2.328242*^6, 710.2, 4.095, 13717., 4.184, 0.033, 30., 
  "samples tested", 466946., 466946., "", 52564., 25263., 14.24, 14.24, "", 
  7706., 71.76, 3.278292*^6, 1.98, 28.6, 4.031, 2.421, 11840.846, 0.5, 
  460.043, 4.82, 5.5, 46.5, 71.18, 7., 69.87, 0.737}, 
 {"MNG", "Asia", "Mongolia", "2021-04-07", 12226., 575., 483.571, 17., 4., 
  1.286, 3729.381, 175.396, 147.507, 5.186, 1.22, 0.392, 1.45, "", "", "", 
  "", "", "", "", "", 17644., 2.345886*^6, 715.582, 5.382, 14716., 4.489, 
  0.033, 30.4, "samples tested", "", "", "", "", 31146., "", "", "", 9501., 
  71.76, 3.278292*^6, 1.98, 28.6, 4.031, 2.421, 11840.846, 0.5, 460.043, 
  4.82, 5.5, 46.5, 71.18, 7., 69.87, 0.737}, {"MNG", "Asia", "Mongolia", 
  "2021-04-08", 13494., 1268., 664.714, 19., 2., 1.571, 4116.168, 386.787, 
  202.762, 5.796, 0.61, 0.479, 1.44, "", "", "", "", "", "", "", "", 11643., 
  2.357529*^6, 719.133, 3.552, 13452., 4.103, 0.049, 20.2, "samples tested", 
  569825., 569825., "", "", 36938., 17.38, 17.38, "", 11267., 71.76, 
  3.278292*^6, 1.98, 28.6, 4.031, 2.421, 11840.846, 0.5, 460.043, 4.82, 5.5, 
  46.5, 71.18, 7., 69.87, 0.737}, {"MNG", "Asia", "Mongolia", "2021-04-09", 
  14183., 689., 655., 20., 1., 1.429, 4326.338, 210.17, 199.799, 6.101, 
  0.305, 0.436, 1.42, "", "", "", "", "", "", "", "", 12787., 2.370316*^6, 
  723.034, 3.901, 13582., 4.143, 0.048, 20.7, "samples tested", 599132., 
  599132., "", 29307., 39349., 18.28, 18.28, "", 12003., 71.76, 3.278292*^6, 
  1.98, 28.6, 4.031, 2.421, 11840.846, 0.5, 460.043, 4.82, 5.5, 46.5, 71.18, 
  7., 69.87, 0.737}, {"MNG", "Asia", "Mongolia", "2021-04-10", 14183., 0., 
  655., 20., 0., 1.429, 4326.338, 0., 199.799, 6.101, 0., 0.436, 1.41, "", 
  "", "", "", "", "", "", "", 18705., 2.389021*^6, 728.74, 5.706, 13749., 
  4.194, 0.048, 21., "samples tested", "", 609875., "", "", 38270., "", 18.6, 
  "", 11674., 87.96, 3.278292*^6, 1.98, 28.6, 4.031, 2.421, 11840.846, 0.5, 
  460.043, 4.82, 5.5, 46.5, 71.18, 7., 69.87, 0.737}, 
 {"MNG", "Asia", "Mongolia", "2021-04-11", 15014., 831., 599.143, 22., 2., 
  1.571, 4579.824, 253.486, 182.761, 6.711, 0.61, 0.479, 1.41, "", "", "", 
  "", "", "", "", "", 57220., 2.446241*^6, 746.194, 17.454, 20175., 6.154, 
  0.03, 33.7, "samples tested", "", 616906., "", "", 33399., "", 18.82, "", 
  10188., 87.96, 3.278292*^6, 1.98, 28.6, 4.031, 2.421, 11840.846, 0.5, 
  460.043, 4.82, 5.5, 46.5, 71.18, 7., 69.87, 0.737}, 
 {"MNG", "Asia", "Mongolia", "2021-04-12", 16603., 1589., 707.429, 27., 5., 
  2., 5064.528, 484.704, 215.792, 8.236, 1.525, 0.61, 1.4, "", "", "", "", 
  "", "", "", "", 33591., 2.479832*^6, 756.44, 10.246, 23573., 7.191, 0.03, 
  33.3, "samples tested", "", "", "", "", 28757., "", "", "", 8772., 87.96, 
  3.278292*^6, 1.98, 28.6, 4.031, 2.421, 11840.846, 0.5, 460.043, 4.82, 5.5, 
  46.5, 71.18, 7., 69.87, 0.737}, {"MNG", "Asia", "Mongolia", "2021-04-13", 
  17823., 1220., 881.714, 29., 2., 2.286, 5436.673, 372.145, 268.955, 8.846, 
  0.61, 0.697, 1.39, "", "", "", "", "", "", "", "", 13100., 2.492932*^6, 
  760.436, 3.996, 23527., 7.177, 0.037, 26.7, "samples tested", "", 627168., 
  "", "", 22036., "", 19.13, "", 6722., 96.3, 3.278292*^6, 1.98, 28.6, 4.031, 
  2.421, 11840.846, 0.5, 460.043, 4.82, 5.5, 46.5, 71.18, 7., 69.87, 0.737}, 
 {"MNG", "Asia", "Mongolia", "2021-04-14", 18565., 742., 905.571, 31., 2., 
  2., 5663.01, 226.337, 276.233, 9.456, 0.61, 0.61, 1.37, "", "", "", "", "", 
  "", "", "", "", "", "", "", 22752., 6.94, 0.04, 25.1, "samples tested", "", 
  "", "", "", 15475., "", "", "", 4720., 96.3, 3.278292*^6, 1.98, 28.6, 
  4.031, 2.421, 11840.846, 0.5, 460.043, 4.82, 5.5, 46.5, 71.18, 7., 69.87, 
  0.737}, {"MNG", "Asia", "Mongolia", "2021-04-15", 18565., 0., 724.429, 31., 
  0., 1.714, 5663.01, 0., 220.977, 9.456, 0., 0.523, 1.35, "", "", "", "", 
  "", "", "", "", "", "", "", "", 22834., 6.965, 0.032, 31.5, 
  "samples tested", "", 630516., "", "", 8915., "", 19.23, "", 2719., 96.3, 
  3.278292*^6, 1.98, 28.6, 4.031, 2.421, 11840.846, 0.5, 460.043, 4.82, 5.5, 
  46.5, 71.18, 7., 69.87, 0.737}, {"MNG", "Asia", "Mongolia", "2021-04-16", 
  19672., 1107., 784.143, 37., 6., 2.429, 6000.686, 337.676, 239.192, 11.286, 
  1.83, 0.741, 1.35, "", "", "", "", "", "", "", "", "", "", "", "", 22753., 
  6.941, 0.034, 29., "samples tested", "", 632812., "", "", 5516., "", 19.3, 
  "", 1683., 96.3, 3.278292*^6, 1.98, 28.6, 4.031, 2.421, 11840.846, 0.5, 
  460.043, 4.82, 5.5, 46.5, 71.18, 7., 69.87, 0.737}, 
 {"MNG", "Asia", "Mongolia", "2021-04-17", 21995., 2323., 1116., 44., 7., 
  3.429, 6709.286, 708.601, 340.421, 13.422, 2.135, 1.046, 1.34, "", "", "", 
  "", "", "", "", "", "", "", "", "", 21827., 6.658, 0.051, 19.6, 
  "samples tested", "", 634240., "", "", 5516., "", 19.35, "", 1683., 96.3, 
  3.278292*^6, 1.98, 28.6, 4.031, 2.421, 11840.846, 0.5, 460.043, 4.82, 5.5, 
  46.5, 71.18, 7., 69.87, 0.737}, {"MNG", "Asia", "Mongolia", "2021-04-18", 
  22884., 889., 1124.286, 49., 5., 3.857, 6980.464, 271.178, 342.949, 14.947, 
  1.525, 1.177, 1.31, "", "", "", "", "", "", "", "", "", 2.554027*^6, 
  779.072, "", 15398., 4.697, 0.073, 13.7, "samples tested", "", "", "", "", 
  5516., "", "", "", 1683., 96.3, 3.278292*^6, 1.98, 28.6, 4.031, 2.421, 
  11840.846, 0.5, 460.043, 4.82, 5.5, 46.5, 71.18, 7., 69.87, 0.737}, 
 {"MNG", "Asia", "Mongolia", "2021-04-19", 24195., 1311., 1084.571, 51., 2., 
  3.429, 7380.368, 399.903, 330.834, 15.557, 0.61, 1.046, 1.29, "", "", "", 
  "", "", "", "", "", 12463., 2.56649*^6, 782.874, 3.802, 12380., 3.776, 
  0.088, 11.4, "samples tested", "", "", "", "", 5516., "", "", "", 1683., 
  96.3, 3.278292*^6, 1.98, 28.6, 4.031, 2.421, 11840.846, 0.5, 460.043, 4.82, 
  5.5, 46.5, 71.18, 7., 69.87, 0.737}, {"MNG", "Asia", "Mongolia", 
  "2021-04-20", 25364., 1169., 1077.286, 56., 5., 3.857, 7736.956, 356.588, 
  328.612, 17.082, 1.525, 1.177, 1.27, "", "", "", "", "", "", "", "", 
  10431., 2.576921*^6, 786.056, 3.182, 11998., 3.66, 0.09, 11.1, 
  "samples tested", "", 637415., "", "", 5516., "", 19.44, "", 1683., 96.3, 
  3.278292*^6, 1.98, 28.6, 4.031, 2.421, 11840.846, 0.5, 460.043, 4.82, 5.5, 
  46.5, 71.18, 7., 69.87, 0.737}, {"MNG", "Asia", "Mongolia", "2021-04-21", 
  25364., 0., 971.286, 56., 0., 3.571, 7736.956, 0., 296.278, 17.082, 0., 
  1.089, 1.25, "", "", "", "", "", "", "", "", 15442., 2.592363*^6, 790.766, 
  4.71, 12459., 3.8, 0.078, 12.8, "samples tested", "", "", "", "", 5516., 
  "", "", "", 1683., 96.3, 3.278292*^6, 1.98, 28.6, 4.031, 2.421, 11840.846, 
  0.5, 460.043, 4.82, 5.5, 46.5, 71.18, 7., 69.87, 0.737}, 
 {"MNG", "Asia", "Mongolia", "2021-04-22", 26692., 1328., 1161., 61., 5., 
  4.286, 8142.045, 405.089, 354.148, 18.607, 1.525, 1.307, 1.24, "", "", "", 
  "", "", "", "", "", 14434., 2.606797*^6, 795.169, 4.403, 12775., 3.897, 
  0.091, 11., "samples tested", 670842., 649236., 21606., "", 5516., 20.46, 
  19.8, 0.66, 1683., 96.3, 3.278292*^6, 1.98, 28.6, 4.031, 2.421, 11840.846, 
  0.5, 460.043, 4.82, 5.5, 46.5, 71.18, 7., 69.87, 0.737}, 
 {"MNG", "Asia", "Mongolia", "2021-04-23", 29219., 2527., 1363.857, 74., 13., 
  5.286, 8912.873, 770.828, 416.027, 22.573, 3.965, 1.612, 1.23, "", "", "", 
  "", "", "", "", "", 10109., 2.616906*^6, 798.253, 3.084, 12474., 3.805, 
  0.109, 9.1, "samples tested", "", 651060., "", "", 14334., "", 19.86, "", 
  4372., 96.3, 3.278292*^6, 1.98, 28.6, 4.031, 2.421, 11840.846, 0.5, 
  460.043, 4.82, 5.5, 46.5, 71.18, 7., 69.87, 0.737}, 
 {"MNG", "Asia", "Mongolia", "2021-04-24", 30483., 1264., 1212.571, 78., 4., 
  4.857, 9298.44, 385.567, 369.879, 23.793, 1.22, 1.482, 1.21, "", "", "", 
  "", "", "", "", "", 13694., 2.6306*^6, 802.43, 4.177, 12685., 3.869, 0.096, 
  10.5, "samples tested", "", 660548., "", "", 23151., "", 20.15, "", 7062., 
  96.3, 3.278292*^6, 1.98, 28.6, 4.031, 2.421, 11840.846, 0.5, 460.043, 4.82, 
  5.5, 46.5, 71.18, 7., 69.87, 0.737}, {"MNG", "Asia", "Mongolia", 
  "2021-04-25", 31339., 856., 1207.857, 80., 2., 4.429, 9559.551, 261.112, 
  368.441, 24.403, 0.61, 1.351, 1.18, "", "", "", "", "", "", "", "", 13058., 
  2.643658*^6, 806.413, 3.983, 12804., 3.906, 0.094, 10.6, "samples tested", 
  "", 678692., "", "", 31968., "", 20.7, "", 9751., 96.3, 3.278292*^6, 1.98, 
  28.6, 4.031, 2.421, 11840.846, 0.5, 460.043, 4.82, 5.5, 46.5, 71.18, 7., 
  69.87, 0.737}, {"MNG", "Asia", "Mongolia", "2021-04-26", 31339., 0., 
  1020.571, 80., 0., 4.143, 9559.551, 0., 311.312, 24.403, 0., 1.264, 1.16, 
  "", "", "", "", "", "", "", "", 8644., 2.652302*^6, 809.05, 2.637, 12259., 
  3.739, 0.083, 12., "samples tested", "", 707838., "", "", 40786., "", 
  21.59, "", 12441., 96.3, 3.278292*^6, 1.98, 28.6, 4.031, 2.421, 11840.846, 
  0.5, 460.043, 4.82, 5.5, 46.5, 71.18, 7., 69.87, 0.737}, 
 {"MNG", "Asia", "Mongolia", "2021-04-27", 32437., 1098., 1010.429, 88., 8., 
  4.571, 9894.482, 334.931, 308.218, 26.843, 2.44, 1.394, 1.15, "", "", "", 
  "", "", "", "", "", 10573., 2.662875*^6, 812.275, 3.225, 12279., 3.746, 
  0.082, 12.2, "samples tested", 1.00703*^6, 744564., 262466., "", 49603., 
  30.72, 22.71, 8.01, 15131., 96.3, 3.278292*^6, 1.98, 28.6, 4.031, 2.421, 
  11840.846, 0.5, 460.043, 4.82, 5.5, 46.5, 71.18, 7., 69.87, 0.737}, 
 {"MNG", "Asia", "Mongolia", "2021-04-28", 33608., 1171., 1177.714, 97., 9., 
  5.857, 10251.68, 357.198, 359.246, 29.589, 2.745, 1.787, 1.14, "", "", "", 
  "", "", "", "", "", 12715., 2.67559*^6, 816.154, 3.879, 11890., 3.627, 
  0.099, 10.1, "samples tested", 1.080571*^6, 782314., 298257., 73541., 
  59321., 32.96, 23.86, 9.1, 18095., 96.3, 3.278292*^6, 1.98, 28.6, 4.031, 
  2.421, 11840.846, 0.5, 460.043, 4.82, 5.5, 46.5, 71.18, 7., 69.87, 0.737}, 
 {"MNG", "Asia", "Mongolia", "2021-04-29", 35979., 2371., 1326.714, 110., 
  13., 7., 10974.922, 723.242, 404.697, 33.554, 3.965, 2.135, 1.13, "", "", 
  "", "", "", "", "", "", 11145., 2.686735*^6, 819.553, 3.4, 11420., 3.484, 
  0.116, 8.6, "samples tested", 1.138662*^6, 811452., 327210., 58091., 
  66831., 34.73, 24.75, 9.98, 20386., 96.3, 3.278292*^6, 1.98, 28.6, 4.031, 
  2.421, 11840.846, 0.5, 460.043, 4.82, 5.5, 46.5, 71.18, 7., 69.87, 0.737}, 
 {"MNG", "Asia", "Mongolia", "2021-04-30", 37285., 1306., 1152.286, 115., 5., 
  5.857, 11373.3, 398.378, 351.49, 35.079, 1.525, 1.787, 1.11, "", "", "", 
  "", "", "", "", "", 11069., 2.697804*^6, 822.93, 3.376, 11557., 3.525, 0.1, 
  10., "samples tested", 1.208619*^6, 845693., 362926., 69957., 67220., 
  36.87, 25.8, 11.07, 20505., 96.3, 3.278292*^6, 1.98, 28.6, 4.031, 2.421, 
  11840.846, 0.5, 460.043, 4.82, 5.5, 46.5, 71.18, 7., 69.87, 0.737}, 
 {"MNG", "Asia", "Mongolia", "2021-05-01", 37285., 0., 971.714, 115., 0., 
  5.286, 11373.3, 0., 296.409, 35.079, 0., 1.612, 1.09, "", "", "", "", "", 
  "", "", "", 13011., 2.710815*^6, 826.899, 3.969, 11459., 3.495, 0.085, 
  11.8, "samples tested", 1.296538*^6, 887248., 409290., 87919., 70174., 
  39.55, 27.06, 12.48, 21406., 96.3, 3.278292*^6, 1.98, 28.6, 4.031, 2.421, 
  11840.846, 0.5, 460.043, 4.82, 5.5, 46.5, 71.18, 7., 69.87, 0.737}, 
 {"MNG", "Asia", "Mongolia", "2021-05-02", 39381., 2096., 1148.857, 119., 4., 
  5.571, 12012.658, 639.357, 350.444, 36.299, 1.22, 1.699, 1.08, "", "", "", 
  "", "", "", "", "", 8522., 2.719337*^6, 829.498, 2.6, 10811., 3.298, 0.106, 
  9.4, "samples tested", 1.398592*^6, 947529., 451063., 102054., 75148., 
  42.66, 28.9, 13.76, 22923., 96.3, 3.278292*^6, 1.98, 28.6, 4.031, 2.421, 
  11840.846, 0.5, 460.043, 4.82, 5.5, 46.5, 71.18, 7., 69.87, 0.737}, 
 {"MNG", "Asia", "Mongolia", "2021-05-03", 40396., 1015., 1293.857, 126., 7., 
  6.571, 12322.27, 309.612, 394.674, 38.435, 2.135, 2.005, 1.06, "", "", "", 
  "", "", "", "", "", 7832., 2.727169*^6, 831.887, 2.389, 10695., 3.262, 
  0.121, 8.3, "samples tested", 1.532522*^6, 1.037675*^6, 494847., 133930., 
  84676., 46.75, 31.65, 15.09, 25829., 96.3, 3.278292*^6, 1.98, 28.6, 4.031, 
  2.421, 11840.846, 0.5, 460.043, 4.82, 5.5, 46.5, 71.18, 7., 69.87, 0.737}, 
 {"MNG", "Asia", "Mongolia", "2021-05-04", 41524., 1128., 1298.143, 130., 4., 
  6., 12666.352, 344.082, 395.981, 39.655, 1.22, 1.83, 1.04, "", "", "", "", 
  "", "", "", "", 8448., 2.735617*^6, 834.464, 2.577, 10392., 3.17, 0.125, 
  8., "samples tested", 1.661497*^6, 1.12868*^6, 532817., 128975., 93495., 
  50.68, 34.43, 16.25, 28519., 93.52, 3.278292*^6, 1.98, 28.6, 4.031, 2.421, 
  11840.846, 0.5, 460.043, 4.82, 5.5, 46.5, 71.18, 7., 69.87, 0.737}, 
 {"MNG", "Asia", "Mongolia", "2021-05-05", 41524., 0., 1130.857, 130., 0., 
  4.714, 12666.352, 0., 344.953, 39.655, 0., 1.438, 1.02, "", "", "", "", "", 
  "", "", "", 9477., 2.745094*^6, 837.355, 2.891, 9929., 3.029, 0.114, 8.8, 
  "samples tested", 1.756434*^6, 1.208913*^6, 547521., 94937., 96552., 53.58, 
  36.88, 16.7, 29452., 93.52, 3.278292*^6, 1.98, 28.6, 4.031, 2.421, 
  11840.846, 0.5, 460.043, 4.82, 5.5, 46.5, 71.18, 7., 69.87, 0.737}, 
 {"MNG", "Asia", "Mongolia", "2021-05-06", 43201., 1677., 1031.714, 153., 
  23., 6.143, 13177.899, 511.547, 314.711, 46.671, 7.016, 1.874, 1.01, "", 
  "", "", "", "", "", "", "", 9253., 2.754347*^6, 840.177, 2.823, 9659., 
  2.946, 0.107, 9.4, "samples tested", 1.94635*^6, 1.356678*^6, 589672., 
  189916., 115384., 59.37, 41.38, 17.99, 35196., 93.52, 3.278292*^6, 1.98, 
  28.6, 4.031, 2.421, 11840.846, 0.5, 460.043, 4.82, 5.5, 46.5, 71.18, 7., 
  69.87, 0.737}, {"MNG", "Asia", "Mongolia", "2021-05-07", 44016., 815., 
  961.571, 160., 7., 6.429, 13426.504, 248.605, 293.315, 48.806, 2.135, 
  1.961, 1., "", "", "", "", "", "", "", "", 8485., 2.762832*^6, 842.766, 
  2.588, 9290., 2.834, 0.104, 9.7, "samples tested", 2.086853*^6, 
  1.476779*^6, 610074., 140503., 125462., 63.66, 45.05, 18.61, 38271., 93.52, 
  3.278292*^6, 1.98, 28.6, 4.031, 2.421, 11840.846, 0.5, 460.043, 4.82, 5.5, 
  46.5, 71.18, 7., 69.87, 0.737}, {"MNG", "Asia", "Mongolia", "2021-05-08", 
  44820., 804., 1076.429, 162., 2., 6.714, 13671.753, 245.25, 328.35, 49.416, 
  0.61, 2.048, 0.98, "", "", "", "", "", "", "", "", 9908., 2.77274*^6, 
  845.788, 3.022, 8846., 2.698, 0.122, 8.2, "samples tested", 2.154623*^6, 
  1.536715*^6, 617908., 67770., 122584., 65.72, 46.88, 18.85, 37393., 62.04, 
  3.278292*^6, 1.98, 28.6, 4.031, 2.421, 11840.846, 0.5, 460.043, 4.82, 5.5, 
  46.5, 71.18, 7., 69.87, 0.737}, {"MNG", "Asia", "Mongolia", "2021-05-09", 
  45459., 639., 868.286, 170., 8., 7.286, 13866.672, 194.919, 264.859, 
  51.856, 2.44, 2.222, 0.97, "", "", "", "", "", "", "", "", 7421., 
  2.780161*^6, 848.052, 2.264, 8689., 2.65, 0.1, 10., "samples tested", 
  2.213376*^6, 1.590636*^6, 622740., 58753., 116398., 67.52, 48.52, 19., 
  35506., 62.04, 3.278292*^6, 1.98, 28.6, 4.031, 2.421, 11840.846, 0.5, 
  460.043, 4.82, 5.5, 46.5, 71.18, 7., 69.87, 0.737}, 
 {"MNG", "Asia", "Mongolia", "2021-05-10", 45936., 477., 791.429, 179., 9., 
  7.571, 14012.175, 145.503, 241.415, 54.602, 2.745, 2.31, 0.96, "", "", "", 
  "", "", "", "", "", 5250., 2.785411*^6, 849.653, 1.601, 8320., 2.538, 
  0.095, 10.5, "samples tested", 2.271109*^6, 1.64303*^6, 628079., 57733., 
  105512., 69.28, 50.12, 19.16, 32185., 62.04, 3.278292*^6, 1.98, 28.6, 
  4.031, 2.421, 11840.846, 0.5, 460.043, 4.82, 5.5, 46.5, 71.18, 7., 69.87, 
  0.737}, {"MNG", "Asia", "Mongolia", "2021-05-11", 46448., 512., 703.429, 
  184., 5., 7.714, 14168.354, 156.179, 214.572, 56.127, 1.525, 2.353, 0.96, 
  "", "", "", "", "", "", "", "", 7594., 2.793005*^6, 851.97, 2.316, 8198., 
  2.501, 0.086, 11.7, "samples tested", 2.309864*^6, 1.678198*^6, 631666., 
  38755., 92624., 70.46, 51.19, 19.27, 28254., 62.04, 3.278292*^6, 1.98, 
  28.6, 4.031, 2.421, 11840.846, 0.5, 460.043, 4.82, 5.5, 46.5, 71.18, 7., 
  69.87, 0.737}, {"MNG", "Asia", "Mongolia", "2021-05-12", 47033., 585., 
  787., 193., 9., 9., 14346.8, 178.447, 240.064, 58.872, 2.745, 2.745, 0.96, 
  "", "", "", "", "", "", "", "", 7500., 2.800505*^6, 854.257, 2.288, 7916., 
  2.415, 0.099, 10.1, "samples tested", 2.347229*^6, 1.712577*^6, 634652., 
  37365., 84399., 71.6, 52.24, 19.36, 25745., 62.04, 3.278292*^6, 1.98, 28.6, 
  4.031, 2.421, 11840.846, 0.5, 460.043, 4.82, 5.5, 46.5, 71.18, 7., 69.87, 
  0.737}, {"MNG", "Asia", "Mongolia", "2021-05-13", 47548., 515., 621., 200., 
  7., 6.714, 14503.894, 157.094, 189.428, 61.007, 2.135, 2.048, 0.96, "", "", 
  "", "", "", "", "", "", 7703., 2.808208*^6, 856.607, 2.35, 7694., 2.347, 
  0.081, 12.4, "samples tested", 2.372848*^6, 1.735389*^6, 637459., 25619., 
  60928., 72.38, 52.94, 19.44, 18585., 62.04, 3.278292*^6, 1.98, 28.6, 4.031, 
  2.421, 11840.846, 0.5, 460.043, 4.82, 5.5, 46.5, 71.18, 7., 69.87, 0.737}, 
 {"MNG", "Asia", "Mongolia", "2021-05-14", 48101., 553., 583.571, 205., 5., 
  6.429, 14672.58, 168.685, 178.011, 62.533, 1.525, 1.961, 0.96, "", "", "", 
  "", "", "", "", "", 7419., 2.815627*^6, 858.87, 2.263, 7542., 2.301, 0.077, 
  12.9, "samples tested", 2.398067*^6, 1.758608*^6, 639459., 25219., 44459., 
  73.15, 53.64, 19.51, 13562., 62.04, 3.278292*^6, 1.98, 28.6, 4.031, 2.421, 
  11840.846, 0.5, 460.043, 4.82, 5.5, 46.5, 71.18, 7., 69.87, 0.737}, 
 {"MNG", "Asia", "Mongolia", "2021-05-15", 48642., 541., 546., 207., 2., 
  6.429, 14837.604, 165.025, 166.55, 63.143, 0.61, 1.961, 0.97, "", "", "", 
  "", "", "", "", "", 6829., 2.822456*^6, 860.953, 2.083, 7102., 2.166, 
  0.077, 13., "samples tested", 2.411556*^6, 1.770527*^6, 641029., 13489., 
  36705., 73.56, 54.01, 19.55, 11196., 62.04, 3.278292*^6, 1.98, 28.6, 4.031, 
  2.421, 11840.846, 0.5, 460.043, 4.82, 5.5, 46.5, 71.18, 7., 69.87, 0.737}, 
 {"MNG", "Asia", "Mongolia", "2021-05-16", 49175., 533., 530.857, 214., 7., 
  6.286, 15000.189, 162.585, 161.931, 65.278, 2.135, 1.917, 0.97, "", "", "", 
  "", "", "", "", "", 4764., 2.82722*^6, 862.406, 1.453, 6723., 2.051, 0.079, 
  12.7, "samples tested", 2.422303*^6, 1.778612*^6, 643691., 10747., 29847., 
  73.89, 54.25, 19.63, 9104., 62.04, 3.278292*^6, 1.98, 28.6, 4.031, 2.421, 
  11840.846, 0.5, 460.043, 4.82, 5.5, 46.5, 71.18, 7., 69.87, 0.737}, 
 {"MNG", "Asia", "Mongolia", "2021-05-17", 49524., 349., 512.571, 221., 7., 
  6., 15106.647, 106.458, 156.353, 67.413, 2.135, 1.83, 0.99, "", "", "", "", 
  "", "", "", "", 5918., 2.833138*^6, 864.212, 1.805, 6818., 2.08, 0.075, 
  13.3, "samples tested", 2.444245*^6, 1.792657*^6, 651588., 21942., 24734., 
  74.56, 54.68, 19.88, 7545., 62.04, 3.278292*^6, 1.98, 28.6, 4.031, 2.421, 
  11840.846, 0.5, 460.043, 4.82, 5.5, 46.5, 71.18, 7., 69.87, 0.737}, 
 {"MNG", "Asia", "Mongolia", "2021-05-18", 50099., 575., 521.571, 227., 6., 
  6.143, 15282.043, 175.396, 159.099, 69.243, 1.83, 1.874, 1., "", "", "", 
  "", "", "", "", "", 7791., 2.840929*^6, 866.588, 2.377, 6846., 2.088, 
  0.076, 13.1, "samples tested", 2.468557*^6, 1.80227*^6, 666287., 24312., 
  22670., 75.3, 54.98, 20.32, 6915., 62.04, 3.278292*^6, 1.98, 28.6, 4.031, 
  2.421, 11840.846, 0.5, 460.043, 4.82, 5.5, 46.5, 71.18, 7., 69.87, 0.737}, 
 {"MNG", "Asia", "Mongolia", "2021-05-19", 50618., 519., 512.143, 235., 8., 
  6., 15440.357, 158.314, 156.222, 71.684, 2.44, 1.83, 1.01, "", "", "", "", 
  "", "", "", "", 9023., 2.849952*^6, 869.34, 2.752, 7064., 2.155, 0.073, 
  13.8, "samples tested", 2.495668*^6, 1.810479*^6, 685189., 27111., 21206., 
  76.13, 55.23, 20.9, 6469., 62.04, 3.278292*^6, 1.98, 28.6, 4.031, 2.421, 
  11840.846, 0.5, 460.043, 4.82, 5.5, 46.5, 71.18, 7., 69.87, 0.737}, 
 {"MNG", "Asia", "Mongolia", "2021-05-20", 51247., 629., 528.429, 240., 5., 
  5.714, 15632.226, 191.868, 161.19, 73.209, 1.525, 1.743, 1.03, "", "", "", 
  "", "", "", "", "", 8133., 2.858085*^6, 871.821, 2.481, 7125., 2.173, 
  0.074, 13.5, "samples tested", 2.5229*^6, 1.818876*^6, 704024., 27232., 
  21436., 76.96, 55.48, 21.48, 6539., 62.04, 3.278292*^6, 1.98, 28.6, 4.031, 
  2.421, 11840.846, 0.5, 460.043, 4.82, 5.5, 46.5, 71.18, 7., 69.87, 0.737}, 
 {"MNG", "Asia", "Mongolia", "2021-05-21", 51931., 684., 547.143, 244., 4., 
  5.571, 15840.871, 208.645, 166.899, 74.429, 1.22, 1.699, 1.04, "", "", "", 
  "", "", "", "", "", 6885., 2.86497*^6, 873.922, 2.1, 7049., 2.15, 0.078, 
  12.9, "samples tested", 2.556277*^6, 1.824984*^6, 731293., 33377., 22601., 
  77.98, 55.67, 22.31, 6894., 62.04, 3.278292*^6, 1.98, 28.6, 4.031, 2.421, 
  11840.846, 0.5, 460.043, 4.82, 5.5, 46.5, 71.18, 7., 69.87, 0.737}, 
 {"MNG", "Asia", "Mongolia", "2021-05-22", 52470., 539., 546.857, 248., 4., 
  5.857, 16005.286, 164.415, 166.812, 75.649, 1.22, 1.787, 1.06, "", "", "", 
  "", "", "", "", "", 9015., 2.873985*^6, 876.671, 2.75, 7361., 2.245, 0.074, 
  13.5, "samples tested", 2.580962*^6, 1.827826*^6, 753136., 24685., 24201., 
  78.73, 55.76, 22.97, 7382., 62.04, 3.278292*^6, 1.98, 28.6, 4.031, 2.421, 
  11840.846, 0.5, 460.043, 4.82, 5.5, 46.5, 71.18, 7., 69.87, 0.737}, 
 {"MNG", "Asia", "Mongolia", "2021-05-23", 53100., 630., 560.714, 253., 5., 
  5.571, 16197.459, 192.173, 171.039, 77.174, 1.525, 1.699, 1.07, "", "", "", 
  "", "", "", "", "", 7788., 2.881773*^6, 879.047, 2.376, 7793., 2.377, 
  0.072, 13.9, "samples tested", 2.604563*^6, 1.830623*^6, 773940., 23601., 
  26037., 79.45, 55.84, 23.61, 7942., 62.04, 3.278292*^6, 1.98, 28.6, 4.031, 
  2.421, 11840.846, 0.5, 460.043, 4.82, 5.5, 46.5, 71.18, 7., 69.87, 0.737}, 
 {"MNG", "Asia", "Mongolia", "2021-05-24", 53734., 634., 601.429, 255., 2., 
  4.857, 16390.852, 193.393, 183.458, 77.784, 0.61, 1.482, 1.09, "", "", "", 
  "", "", "", "", "", 5849., 2.887622*^6, 880.831, 1.784, 7783., 2.374, 
  0.077, 12.9, "samples tested", 2.664014*^6, 1.836501*^6, 827513., 59451., 
  31396., 81.26, 56.02, 25.24, 9577., 62.04, 3.278292*^6, 1.98, 28.6, 4.031, 
  2.421, 11840.846, 0.5, 460.043, 4.82, 5.5, 46.5, 71.18, 7., 69.87, 0.737}, 
 {"MNG", "Asia", "Mongolia", "2021-05-25", 54414., 680., 616.429, 257., 2., 
  4.286, 16598.277, 207.425, 188.033, 78.394, 0.61, 1.307, 1.11, "", "", "", 
  "", "", "", "", "", 8016., 2.895638*^6, 883.276, 2.445, 7816., 2.384, 
  0.079, 12.7, "samples tested", 2.729983*^6, 1.841111*^6, 888872., 65969., 
  37347., 83.27, 56.16, 27.11, 11392., 62.04, 3.278292*^6, 1.98, 28.6, 4.031, 
  2.421, 11840.846, 0.5, 460.043, 4.82, 5.5, 46.5, 71.18, 7., 69.87, 0.737}, 
 {"MNG", "Asia", "Mongolia", "2021-05-26", 55067., 653., 635.571, 259., 2., 
  3.429, 16797.466, 199.189, 193.873, 79.005, 0.61, 1.046, 1.13, "", "", "", 
  "", "", "", "", "", 7881., 2.903519*^6, 885.68, 2.404, 7652., 2.334, 0.083, 
  12., "samples tested", 2.787884*^6, 1.843635*^6, 944249., 57901., 41745., 
  85.04, 56.24, 28.8, 12734., 62.04, 3.278292*^6, 1.98, 28.6, 4.031, 2.421, 
  11840.846, 0.5, 460.043, 4.82, 5.5, 46.5, 71.18, 7., 69.87, 0.737}, 
 {"MNG", "Asia", "Mongolia", "2021-05-27", 55852., 785., 657.857, 263., 4., 
  3.286, 17036.92, 239.454, 200.671, 80.225, 1.22, 1.002, 1.14, "", "", "", 
  "", "", "", "", "", 6237., 2.909756*^6, 887.583, 1.903, 7382., 2.252, 
  0.089, 11.2, "samples tested", 2.872572*^6, 1.847246*^6, 1.025326*^6, 
  84688., 49953., 87.62, 56.35, 31.28, 15238., 62.04, 3.278292*^6, 1.98, 
  28.6, 4.031, 2.421, 11840.846, 0.5, 460.043, 4.82, 5.5, 46.5, 71.18, 7., 
  69.87, 0.737}, {"MNG", "Asia", "Mongolia", "2021-05-28", 56621., 769., 
  670., 268., 5., 3.429, 17271.494, 234.573, 204.375, 81.75, 1.525, 1.046, 
  1.16, "", "", "", "", "", "", "", "", 7339., 2.917095*^6, 889.822, 2.239, 
  7446., 2.271, 0.09, 11.1, "samples tested", 3.02724*^6, 1.852565*^6, 
  1.174675*^6, 154668., 67280., 92.34, 56.51, 35.83, 20523., 62.04, 
  3.278292*^6, 1.98, 28.6, 4.031, 2.421, 11840.846, 0.5, 460.043, 4.82, 5.5, 
  46.5, 71.18, 7., 69.87, 0.737}, {"MNG", "Asia", "Mongolia", "2021-05-29", 
  56621., 0., 593., 268., 0., 2.857, 17271.494, 0., 180.887, 81.75, 0., 
  0.872, 1.18, "", "", "", "", "", "", "", "", 8612., 2.925707*^6, 892.449, 
  2.627, 7389., 2.254, 0.08, 12.5, "samples tested", "", "", "", "", 67799., 
  "", "", "", 20681., 62.04, 3.278292*^6, 1.98, 28.6, 4.031, 2.421, 
  11840.846, 0.5, 460.043, 4.82, 5.5, 46.5, 71.18, 7., 69.87, 0.737}, 
 {"MNG", "Asia", "Mongolia", "2021-05-30", 57512., 891., 630.286, 272., 4., 
  2.714, 17543.282, 271.788, 192.26, 82.97, 1.22, 0.828, 1.2, "", "", "", "", 
  "", "", "", "", 7837., 2.933544*^6, 894.839, 2.391, 7396., 2.256, 0.085, 
  11.7, "samples tested", 3.083871*^6, 1.854643*^6, 1.229228*^6, "", 68473., 
  94.07, 56.57, 37.5, 20887., 62.04, 3.278292*^6, 1.98, 28.6, 4.031, 2.421, 
  11840.846, 0.5, 460.043, 4.82, 5.5, 46.5, 71.18, 7., 69.87, 0.737}, 
 {"MNG", "Asia", "Mongolia", "2021-05-31", 58439., 927., 672.143, 276., 4., 
  3., 17826.051, 282.769, 205.028, 84.19, 1.22, 0.915, 1.23, "", "", "", "", 
  "", "", "", "", 5989., 2.939533*^6, 896.666, 1.827, 7416., 2.262, 0.091, 
  11., "samples tested", 3.165008*^6, 1.858546*^6, 1.306462*^6, 81137., 
  71571., 96.54, 56.69, 39.85, 21832., 62.04, 3.278292*^6, 1.98, 28.6, 4.031, 
  2.421, 11840.846, 0.5, 460.043, 4.82, 5.5, 46.5, 71.18, 7., 69.87, 0.737}, 
 {"MNG", "Asia", "Mongolia", "2021-06-01", 60372., 1933., 851.143, 286., 10., 
  4.143, 18415.687, 589.636, 259.63, 87.241, 3.05, 1.264, 1.25, "", "", "", 
  "", "", "", "", "", 8618., 2.948151*^6, 899.295, 2.629, 7502., 2.288, 
  0.113, 8.8, "samples tested", 3.182775*^6, 1.859509*^6, 1.323266*^6, 
  17767., 64685., 97.09, 56.72, 40.36, 19731., 56.48, 3.278292*^6, 1.98, 
  28.6, 4.031, 2.421, 11840.846, 0.5, 460.043, 4.82, 5.5, 46.5, 71.18, 7., 
  69.87, 0.737}, {"MNG", "Asia", "Mongolia", "2021-06-02", 60372., 0., 
  757.857, 286., 0., 3.857, 18415.687, 0., 231.174, 87.241, 0., 1.177, 1.26, 
  "", "", "", "", "", "", "", "", 7102., 2.955253*^6, 901.461, 2.166, 7391., 
  2.255, 0.103, 9.8, "samples tested", 3.234111*^6, 1.860915*^6, 1.373196*^6, 
  51336., 63747., 98.65, 56.76, 41.89, 19445., 56.48, 3.278292*^6, 1.98, 
  28.6, 4.031, 2.421, 11840.846, 0.5, 460.043, 4.82, 5.5, 46.5, 71.18, 7., 
  69.87, 0.737}, {"MNG", "Asia", "Mongolia", "2021-06-03", 62585., 2213., 
  961.857, 301., 15., 5.429, 19090.734, 675.047, 293.402, 91.816, 4.576, 
  1.656, 1.27, "", "", "", "", "", "", "", "", 9401., 2.964654*^6, 904.329, 
  2.868, 7843., 2.392, 0.123, 8.2, "samples tested", 3.305569*^6, 
  1.865857*^6, 1.439712*^6, 71458., 61857., 100.83, 56.92, 43.92, 18869., 
  56.48, 3.278292*^6, 1.98, 28.6, 4.031, 2.421, 11840.846, 0.5, 460.043, 
  4.82, 5.5, 46.5, 71.18, 7., 69.87, 0.737}, {"MNG", "Asia", "Mongolia", 
  "2021-06-04", 63978., 1393., 1051., 307., 6., 5.571, 19515.65, 424.916, 
  320.594, 93.646, 1.83, 1.699, 1.28, "", "", "", "", "", "", "", "", 11032., 
  2.975686*^6, 907.694, 3.365, 8370., 2.553, 0.126, 8., "samples tested", 
  3.358051*^6, 1.869199*^6, 1.488852*^6, 52482., 47259., 102.43, 57.02, 
  45.42, 14416., 56.48, 3.278292*^6, 1.98, 28.6, 4.031, 2.421, 11840.846, 
  0.5, 460.043, 4.82, 5.5, 46.5, 71.18, 7., 69.87, 0.737}, 
 {"MNG", "Asia", "Mongolia", "2021-06-05", 63978., 0., 1051., 307., 0., 
  5.571, 19515.65, 0., 320.594, 93.646, 0., 1.699, 1.28, "", "", "", "", "", 
  "", "", "", 10772., 2.986458*^6, 910.98, 3.286, 8679., 2.647, 0.121, 8.3, 
  "samples tested", 3.380812*^6, 1.870788*^6, 1.510024*^6, 22761., 46465., 
  103.13, 57.07, 46.06, 14174., 56.48, 3.278292*^6, 1.98, 28.6, 4.031, 2.421, 
  11840.846, 0.5, 460.043, 4.82, 5.5, 46.5, 71.18, 7., 69.87, 0.737}, 
 {"MNG", "Asia", "Mongolia", "2021-06-06", 66443., 2465., 1275.857, 313., 6., 
  5.857, 20267.566, 751.916, 389.183, 95.477, 1.83, 1.787, 1.29, "", "", "", 
  "", "", "", "", "", 7501., 2.993959*^6, 913.268, 2.288, 8631., 2.633, 
  0.148, 6.8, "samples tested", 3.397608*^6, 1.872056*^6, 1.525552*^6, 
  16796., 44820., 103.64, 57.1, 46.53, 13672., 56.48, 3.278292*^6, 1.98, 
  28.6, 4.031, 2.421, 11840.846, 0.5, 460.043, 4.82, 5.5, 46.5, 71.18, 7., 
  69.87, 0.737}, {"MNG", "Asia", "Mongolia", "2021-06-07", 67710., 1267., 
  1324.429, 318., 5., 6., 20654.048, 386.482, 404., 97.002, 1.525, 1.83, "", 
  "", "", "", "", "", "", "", "", "", "", "", "", "", "", "", "", "", 
  3.436701*^6, 1.875003*^6, 1.561698*^6, 39093., 38813., 104.83, 57.19, 
  47.64, 11839., 56.48, 3.278292*^6, 1.98, 28.6, 4.031, 2.421, 11840.846, 
  0.5, 460.043, 4.82, 5.5, 46.5, 71.18, 7., 69.87, 0.737}, 
 {"MNE", "Europe", "Montenegro", "2020-03-17", 2., 2., "", "", "", "", 3.184, 
  3.184, "", "", "", "", "", "", "", "", "", "", "", "", "", "", "", "", "", 
  "", "", "", "", "", "", "", "", "", "", "", "", "", "", "", 628062., 46.28, 
  39.1, 14.762, 9.395, 16409.288, 1., 387.305, 10.08, 44., 47.9, "", 3.861, 
  76.88, 0.829}, {"MNE", "Europe", "Montenegro", "2020-03-18", 2., 0., "", 
  "", "", "", 3.184, 0., "", "", "", "", "", "", "", "", "", "", "", "", "", 
  "", "", "", "", "", "", "", "", "", "", "", "", "", "", "", "", "", "", "", 
  628062., 46.28, 39.1, 14.762, 9.395, 16409.288, 1., 387.305, 10.08, 44., 
  47.9, "", 3.861, 76.88, 0.829}, {"MNE", "Europe", "Montenegro", 
  "2020-03-19", 3., 1., "", "", "", "", 4.777, 1.592, "", "", "", "", "", "", 
  "", "", "", "", "", "", "", "", "", "", "", "", "", "", "", "", "", "", "", 
  "", "", "", "", "", "", "", 628062., 46.28, 39.1, 14.762, 9.395, 16409.288, 
  1., 387.305, 10.08, 44., 47.9, "", 3.861, 76.88, 0.829}, 
 {"MNE", "Europe", "Montenegro", "2020-03-20", 14., 11., "", "", "", "", 
  22.291, 17.514, "", "", "", "", "", "", "", "", "", "", "", "", "", "", "", 
  "", "", "", "", "", "", "", "", "", "", "", "", "", "", "", "", "", 
  628062., 46.28, 39.1, 14.762, 9.395, 16409.288, 1., 387.305, 10.08, 44., 
  47.9, "", 3.861, 76.88, 0.829}, {"MNE", "Europe", "Montenegro", 
  "2020-03-21", 14., 0., "", "", "", "", 22.291, 0., "", "", "", "", "", "", 
  "", "", "", "", "", "", "", "", "", "", "", "", "", "", "", "", "", "", "", 
  "", "", "", "", "", "", "", 628062., 46.28, 39.1, 14.762, 9.395, 16409.288, 
  1., 387.305, 10.08, 44., 47.9, "", 3.861, 76.88, 0.829}, 
 {"MNE", "Europe", "Montenegro", "2020-03-22", 21., 7., 3., "", "", 0., 
  33.436, 11.145, 4.777, "", "", 0., "", "", "", "", "", "", "", "", "", "", 
  "", "", "", "", "", "", "", "", "", "", "", "", "", "", "", "", "", "", 
  628062., 46.28, 39.1, 14.762, 9.395, 16409.288, 1., 387.305, 10.08, 44., 
  47.9, "", 3.861, 76.88, 0.829}, {"MNE", "Europe", "Montenegro", 
  "2020-03-23", 27., 6., 3.857, 1., 1., 0.143, 42.989, 9.553, 6.141, 1.592, 
  1.592, 0.227, "", "", "", "", "", "", "", "", "", "", "", "", "", "", "", 
  "", "", "", "", "", "", "", "", "", "", "", "", "", 628062., 46.28, 39.1, 
  14.762, 9.395, 16409.288, 1., 387.305, 10.08, 44., 47.9, "", 3.861, 76.88, 
  0.829}, {"MNE", "Europe", "Montenegro", "2020-03-24", 47., 20., 6.429, 1., 
  0., 0.143, 74.833, 31.844, 10.236, 1.592, 0., 0.227, "", "", "", "", "", 
  "", "", "", "", "", "", "", "", "", "", "", "", "", "", "", "", "", "", "", 
  "", "", "", "", 628062., 46.28, 39.1, 14.762, 9.395, 16409.288, 1., 
  387.305, 10.08, 44., 47.9, "", 3.861, 76.88, 0.829}, 
 {"MNE", "Europe", "Montenegro", "2020-03-25", 52., 5., 7.143, 1., 0., 0.143, 
  82.794, 7.961, 11.373, 1.592, 0., 0.227, "", "", "", "", "", "", "", "", 
  "", "", "", "", "", "", "", "", "", "", "", "", "", "", "", "", "", "", "", 
  "", 628062., 46.28, 39.1, 14.762, 9.395, 16409.288, 1., 387.305, 10.08, 
  44., 47.9, "", 3.861, 76.88, 0.829}, {"MNE", "Europe", "Montenegro", 
  "2020-03-26", 69., 17., 9.429, 1., 0., 0.143, 109.862, 27.067, 15.012, 
  1.592, 0., 0.227, "", "", "", "", "", "", "", "", "", "", "", "", "", "", 
  "", "", "", "", "", "", "", "", "", "", "", "", "", "", 628062., 46.28, 
  39.1, 14.762, 9.395, 16409.288, 1., 387.305, 10.08, 44., 47.9, "", 3.861, 
  76.88, 0.829}, {"MNE", "Europe", "Montenegro", "2020-03-27", 82., 13., 
  9.714, 1., 0., 0.143, 130.56, 20.699, 15.467, 1.592, 0., 0.227, "", "", "", 
  "", "", "", "", "", "", "", "", "", "", "", "", "", "", "", "", "", "", "", 
  "", "", "", "", "", "", 628062., 46.28, 39.1, 14.762, 9.395, 16409.288, 1., 
  387.305, 10.08, 44., 47.9, "", 3.861, 76.88, 0.829}, 
 {"MNE", "Europe", "Montenegro", "2020-03-28", 84., 2., 10., 1., 0., 0.143, 
  133.745, 3.184, 15.922, 1.592, 0., 0.227, "", "", "", "", "", "", "", "", 
  "", "", "", "", "", "", "", "", "", "", "", "", "", "", "", "", "", "", "", 
  "", 628062., 46.28, 39.1, 14.762, 9.395, 16409.288, 1., 387.305, 10.08, 
  44., 47.9, "", 3.861, 76.88, 0.829}, {"MNE", "Europe", "Montenegro", 
  "2020-03-29", 85., 1., 9.143, 1., 0., 0.143, 135.337, 1.592, 14.557, 1.592, 
  0., 0.227, "", "", "", "", "", "", "", "", "", "", "", "", "", "", "", "", 
  "", "", "", "", "", "", "", "", "", "", "", "", 628062., 46.28, 39.1, 
  14.762, 9.395, 16409.288, 1., 387.305, 10.08, 44., 47.9, "", 3.861, 76.88, 
  0.829}, {"MNE", "Europe", "Montenegro", "2020-03-30", 91., 6., 9.143, 1., 
  0., 0., 144.89, 9.553, 14.557, 1.592, 0., 0., "", "", "", "", "", "", "", 
  "", "", "", "", "", "", "", "", "", "", "", "", "", "", "", "", "", "", "", 
  "", "", 628062., 46.28, 39.1, 14.762, 9.395, 16409.288, 1., 387.305, 10.08, 
  44., 47.9, "", 3.861, 76.88, 0.829}, {"MNE", "Europe", "Montenegro", 
  "2020-03-31", 109., 18., 8.857, 2., 1., 0.143, 173.55, 28.66, 14.102, 
  3.184, 1.592, 0.227, "", "", "", "", "", "", "", "", "", "", "", "", "", 
  "", "", "", "", "", "", "", "", "", "", "", "", "", "", "", 628062., 46.28, 
  39.1, 14.762, 9.395, 16409.288, 1., 387.305, 10.08, 44., 47.9, "", 3.861, 
  76.88, 0.829}, {"MNE", "Europe", "Montenegro", "2020-04-01", 123., 14., 
  10.143, 2., 0., 0.143, 195.841, 22.291, 16.149, 3.184, 0., 0.227, 1.19, "", 
  "", "", "", "", "", "", "", "", "", "", "", "", "", "", "", "", "", "", "", 
  "", "", "", "", "", "", "", 628062., 46.28, 39.1, 14.762, 9.395, 16409.288, 
  1., 387.305, 10.08, 44., 47.9, "", 3.861, 76.88, 0.829}, 
 {"MNE", "Europe", "Montenegro", "2020-04-02", 144., 21., 10.714, 2., 0., 
  0.143, 229.277, 33.436, 17.059, 3.184, 0., 0.227, 1.19, "", "", "", "", "", 
  "", "", "", "", "", "", "", "", "", "", "", "", "", "", "", "", "", "", "", 
  "", "", "", 628062., 46.28, 39.1, 14.762, 9.395, 16409.288, 1., 387.305, 
  10.08, 44., 47.9, "", 3.861, 76.88, 0.829}, {"MNE", "Europe", "Montenegro", 
  "2020-04-03", 174., 30., 13.143, 2., 0., 0.143, 277.043, 47.766, 20.926, 
  3.184, 0., 0.227, 1.17, "", "", "", "", "", "", "", "", "", "", "", "", "", 
  "", "", "", "", "", "", "", "", "", "", "", "", "", "", 628062., 46.28, 
  39.1, 14.762, 9.395, 16409.288, 1., 387.305, 10.08, 44., 47.9, "", 3.861, 
  76.88, 0.829}, {"MNE", "Europe", "Montenegro", "2020-04-04", 201., 27., 
  16.714, 2., 0., 0.143, 320.032, 42.989, 26.612, 3.184, 0., 0.227, 1.09, "", 
  "", "", "", "", "", "", "", "", "", "", "", "", "", "", "", "", "", "", "", 
  "", "", "", "", "", "", "", 628062., 46.28, 39.1, 14.762, 9.395, 16409.288, 
  1., 387.305, 10.08, 44., 47.9, "", 3.861, 76.88, 0.829}, 
 {"MNE", "Europe", "Montenegro", "2020-04-05", 214., 13., 18.429, 2., 0., 
  0.143, 340.731, 20.699, 29.342, 3.184, 0., 0.227, 0.96, "", "", "", "", "", 
  "", "", "", "", "", "", "", "", "", "", "", "", "", "", "", "", "", "", "", 
  "", "", "", 628062., 46.28, 39.1, 14.762, 9.395, 16409.288, 1., 387.305, 
  10.08, 44., 47.9, "", 3.861, 76.88, 0.829}, {"MNE", "Europe", "Montenegro", 
  "2020-04-06", 233., 19., 20.286, 2., 0., 0.143, 370.982, 30.252, 32.299, 
  3.184, 0., 0.227, 0.86, "", "", "", "", "", "", "", "", "", "", "", "", "", 
  "", "", "", "", "", "", "", "", "", "", "", "", "", "", 628062., 46.28, 
  39.1, 14.762, 9.395, 16409.288, 1., 387.305, 10.08, 44., 47.9, "", 3.861, 
  76.88, 0.829}, {"MNE", "Europe", "Montenegro", "2020-04-07", 241., 8., 
  18.857, 2., 0., 0., 383.72, 12.738, 30.024, 3.184, 0., 0., 0.73, "", "", 
  "", "", "", "", "", "", "", "", "", "", "", "", "", "", "", "", "", "", "", 
  "", "", "", "", "", "", 628062., 46.28, 39.1, 14.762, 9.395, 16409.288, 1., 
  387.305, 10.08, 44., 47.9, "", 3.861, 76.88, 0.829}, 
 {"MNE", "Europe", "Montenegro", "2020-04-08", 248., 7., 17.857, 2., 0., 0., 
  394.865, 11.145, 28.432, 3.184, 0., 0., 0.64, "", "", "", "", "", "", "", 
  "", "", "", "", "", "", "", "", "", "", "", "", "", "", "", "", "", "", "", 
  "", 628062., 46.28, 39.1, 14.762, 9.395, 16409.288, 1., 387.305, 10.08, 
  44., 47.9, "", 3.861, 76.88, 0.829}, {"MNE", "Europe", "Montenegro", 
  "2020-04-09", 252., 4., 15.429, 2., 0., 0., 401.234, 6.369, 24.565, 3.184, 
  0., 0., 0.57, "", "", "", "", "", "", "", "", "", "", "", "", "", "", "", 
  "", "", "", "", "", "", "", "", "", "", "", "", 628062., 46.28, 39.1, 
  14.762, 9.395, 16409.288, 1., 387.305, 10.08, 44., 47.9, "", 3.861, 76.88, 
  0.829}, {"MNE", "Europe", "Montenegro", "2020-04-10", 255., 3., 11.571, 2., 
  0., 0., 406.011, 4.777, 18.424, 3.184, 0., 0., 0.55, "", "", "", "", "", 
  "", "", "", "", "", "", "", "", "", "", "", "", "", "", "", "", "", "", "", 
  "", "", "", 628062., 46.28, 39.1, 14.762, 9.395, 16409.288, 1., 387.305, 
  10.08, 44., 47.9, "", 3.861, 76.88, 0.829}, {"MNE", "Europe", "Montenegro", 
  "2020-04-11", 263., 8., 8.857, 2., 0., 0., 418.748, 12.738, 14.102, 3.184, 
  0., 0., 0.57, "", "", "", "", "", "", "", "", "", "", "", "", "", "", "", 
  "", "", "", "", "", "", "", "", "", "", "", "", 628062., 46.28, 39.1, 
  14.762, 9.395, 16409.288, 1., 387.305, 10.08, 44., 47.9, "", 3.861, 76.88, 
  0.829}, {"MNE", "Europe", "Montenegro", "2020-04-12", 272., 9., 8.286, 3., 
  1., 0.143, 433.078, 14.33, 13.193, 4.777, 1.592, 0.227, 0.59, "", "", "", 
  "", "", "", "", "", "", "", "", "", "", "", "", "", "", "", "", "", "", "", 
  "", "", "", "", "", 628062., 46.28, 39.1, 14.762, 9.395, 16409.288, 1., 
  387.305, 10.08, 44., 47.9, "", 3.861, 76.88, 0.829}, 
 {"MNE", "Europe", "Montenegro", "2020-04-13", 274., 2., 5.857, 3., 0., 
  0.143, 436.263, 3.184, 9.326, 4.777, 0., 0.227, 0.58, "", "", "", "", "", 
  "", "", "", "", "", "", "", "", "", "", "", "", "", "", "", "", "", "", "", 
  "", "", "", 628062., 46.28, 39.1, 14.762, 9.395, 16409.288, 1., 387.305, 
  10.08, 44., 47.9, "", 3.861, 76.88, 0.829}, {"MNE", "Europe", "Montenegro", 
  "2020-04-14", 283., 9., 6., 4., 1., 0.286, 450.592, 14.33, 9.553, 6.369, 
  1.592, 0.455, 0.61, "", "", "", "", "", "", "", "", "", "", "", "", "", "", 
  "", "", "", "", "", "", "", "", "", "", "", "", "", 628062., 46.28, 39.1, 
  14.762, 9.395, 16409.288, 1., 387.305, 10.08, 44., 47.9, "", 3.861, 76.88, 
  0.829}, {"MNE", "Europe", "Montenegro", "2020-04-15", 288., 5., 5.714, 4., 
  0., 0.286, 458.553, 7.961, 9.098, 6.369, 0., 0.455, 0.61, "", "", "", "", 
  "", "", "", "", "", "", "", "", "", "", "", "", "", "", "", "", "", "", "", 
  "", "", "", "", 628062., 46.28, 39.1, 14.762, 9.395, 16409.288, 1., 
  387.305, 10.08, 44., 47.9, "", 3.861, 76.88, 0.829}, 
 {"MNE", "Europe", "Montenegro", "2020-04-16", 303., 15., 7.286, 4., 0., 
  0.286, 482.436, 23.883, 11.6, 6.369, 0., 0.455, 0.61, "", "", "", "", "", 
  "", "", "", "", "", "", "", "", "", "", "", "", "", "", "", "", "", "", "", 
  "", "", "", 628062., 46.28, 39.1, 14.762, 9.395, 16409.288, 1., 387.305, 
  10.08, 44., 47.9, "", 3.861, 76.88, 0.829}, {"MNE", "Europe", "Montenegro", 
  "2020-04-17", 303., 0., 6.857, 5., 1., 0.429, 482.436, 0., 10.918, 7.961, 
  1.592, 0.682, 0.5, "", "", "", "", "", "", "", "", "", "", "", "", "", "", 
  "", "", "", "", "", "", "", "", "", "", "", "", "", 628062., 46.28, 39.1, 
  14.762, 9.395, 16409.288, 1., 387.305, 10.08, 44., 47.9, "", 3.861, 76.88, 
  0.829}, {"MNE", "Europe", "Montenegro", "2020-04-18", 307., 4., 6.286, 5., 
  0., 0.429, 488.805, 6.369, 10.008, 7.961, 0., 0.682, 0.46, "", "", "", "", 
  "", "", "", "", "", "", "", "", "", "", "", "", "", "", "", "", "", "", "", 
  "", "", "", "", 628062., 46.28, 39.1, 14.762, 9.395, 16409.288, 1., 
  387.305, 10.08, 44., 47.9, "", 3.861, 76.88, 0.829}, 
 {"MNE", "Europe", "Montenegro", "2020-04-19", 308., 1., 5.143, 5., 0., 
  0.286, 490.397, 1.592, 8.188, 7.961, 0., 0.455, 0.41, "", "", "", "", "", 
  "", "", "", "", "", "", "", "", "", "", "", "", "", "", "", "", "", "", "", 
  "", "", "", 628062., 46.28, 39.1, 14.762, 9.395, 16409.288, 1., 387.305, 
  10.08, 44., 47.9, "", 3.861, 76.88, 0.829}, {"MNE", "Europe", "Montenegro", 
  "2020-04-20", 312., 4., 5.429, 5., 0., 0.286, 496.766, 6.369, 8.643, 7.961, 
  0., 0.455, 0.39, "", "", "", "", "", "", "", "", "", "", "", "", "", "", 
  "", "", "", "", "", "", "", "", "", "", "", "", "", 628062., 46.28, 39.1, 
  14.762, 9.395, 16409.288, 1., 387.305, 10.08, 44., 47.9, "", 3.861, 76.88, 
  0.829}, {"MNE", "Europe", "Montenegro", "2020-04-21", 313., 1., 4.286, 5., 
  0., 0.143, 498.358, 1.592, 6.824, 7.961, 0., 0.227, 0.35, "", "", "", "", 
  "", "", "", "", "", "", "", "", "", "", "", "", "", "", "", "", "", "", "", 
  "", "", "", "", 628062., 46.28, 39.1, 14.762, 9.395, 16409.288, 1., 
  387.305, 10.08, 44., 47.9, "", 3.861, 76.88, 0.829}, 
 {"MNE", "Europe", "Montenegro", "2020-04-22", 315., 2., 3.857, 5., 0., 
  0.143, 501.543, 3.184, 6.141, 7.961, 0., 0.227, 0.33, "", "", "", "", "", 
  "", "", "", "", "", "", "", "", "", "", "", "", "", "", "", "", "", "", "", 
  "", "", "", 628062., 46.28, 39.1, 14.762, 9.395, 16409.288, 1., 387.305, 
  10.08, 44., 47.9, "", 3.861, 76.88, 0.829}, {"MNE", "Europe", "Montenegro", 
  "2020-04-23", 316., 1., 1.857, 5., 0., 0.143, 503.135, 1.592, 2.957, 7.961, 
  0., 0.227, 0.31, "", "", "", "", "", "", "", "", "", "", "", "", "", "", 
  "", "", "", "", "", "", "", "", "", "", "", "", "", 628062., 46.28, 39.1, 
  14.762, 9.395, 16409.288, 1., 387.305, 10.08, 44., 47.9, "", 3.861, 76.88, 
  0.829}, {"MNE", "Europe", "Montenegro", "2020-04-24", 319., 3., 2.286, 6., 
  1., 0.143, 507.912, 4.777, 3.639, 9.553, 1.592, 0.227, 0.31, "", "", "", 
  "", "", "", "", "", "", "", "", "", "", "", "", "", "", "", "", "", "", "", 
  "", "", "", "", "", 628062., 46.28, 39.1, 14.762, 9.395, 16409.288, 1., 
  387.305, 10.08, 44., 47.9, "", 3.861, 76.88, 0.829}, 
 {"MNE", "Europe", "Montenegro", "2020-04-25", 320., 1., 1.857, 6., 0., 
  0.143, 509.504, 1.592, 2.957, 9.553, 0., 0.227, 0.27, "", "", "", "", "", 
  "", "", "", "", "", "", "", "", "", "", "", "", "", "", "", "", "", "", "", 
  "", "", "", 628062., 46.28, 39.1, 14.762, 9.395, 16409.288, 1., 387.305, 
  10.08, 44., 47.9, "", 3.861, 76.88, 0.829}, {"MNE", "Europe", "Montenegro", 
  "2020-04-26", 321., 1., 1.857, 7., 1., 0.286, 511.096, 1.592, 2.957, 
  11.145, 1.592, 0.455, 0.24, "", "", "", "", "", "", "", "", "", "", "", "", 
  "", "", "", "", "", "", "", "", "", "", "", "", "", "", "", 628062., 46.28, 
  39.1, 14.762, 9.395, 16409.288, 1., 387.305, 10.08, 44., 47.9, "", 3.861, 
  76.88, 0.829}, {"MNE", "Europe", "Montenegro", "2020-04-27", 321., 0., 
  1.286, 7., 0., 0.286, 511.096, 0., 2.047, 11.145, 0., 0.455, 0.19, "", "", 
  "", "", "", "", "", "", "", "", "", "", "", "", "", "", "", "", "", "", "", 
  "", "", "", "", "", "", 628062., 46.28, 39.1, 14.762, 9.395, 16409.288, 1., 
  387.305, 10.08, 44., 47.9, "", 3.861, 76.88, 0.829}, 
 {"MNE", "Europe", "Montenegro", "2020-04-28", 321., 0., 1.143, 7., 0., 
  0.286, 511.096, 0., 1.82, 11.145, 0., 0.455, 0.18, "", "", "", "", "", "", 
  "", "", "", "", "", "", "", "", "", "", "", "", "", "", "", "", "", "", "", 
  "", "", 628062., 46.28, 39.1, 14.762, 9.395, 16409.288, 1., 387.305, 10.08, 
  44., 47.9, "", 3.861, 76.88, 0.829}, {"MNE", "Europe", "Montenegro", 
  "2020-04-29", 322., 1., 1., 7., 0., 0.286, 512.688, 1.592, 1.592, 11.145, 
  0., 0.455, 0.18, "", "", "", "", "", "", "", "", "", "", "", "", "", "", 
  "", "", "", "", "", "", "", "", "", "", "", "", "", 628062., 46.28, 39.1, 
  14.762, 9.395, 16409.288, 1., 387.305, 10.08, 44., 47.9, "", 3.861, 76.88, 
  0.829}, {"MNE", "Europe", "Montenegro", "2020-04-30", 322., 0., 0.857, 7., 
  0., 0.286, 512.688, 0., 1.365, 11.145, 0., 0.455, 0.15, "", "", "", "", "", 
  "", "", "", "", "", "", "", "", "", "", "", "", "", "", "", "", "", "", "", 
  "", "", "", 628062., 46.28, 39.1, 14.762, 9.395, 16409.288, 1., 387.305, 
  10.08, 44., 47.9, "", 3.861, 76.88, 0.829}, {"MNE", "Europe", "Montenegro", 
  "2020-05-01", 322., 0., 0.429, 7., 0., 0.143, 512.688, 0., 0.682, 11.145, 
  0., 0.227, 0.15, "", "", "", "", "", "", "", "", "", "", "", "", "", "", 
  "", "", "", "", "", "", "", "", "", "", "", "", "", 628062., 46.28, 39.1, 
  14.762, 9.395, 16409.288, 1., 387.305, 10.08, 44., 47.9, "", 3.861, 76.88, 
  0.829}, {"MNE", "Europe", "Montenegro", "2020-05-02", 322., 0., 0.286, 8., 
  1., 0.286, 512.688, 0., 0.455, 12.738, 1.592, 0.455, 0.17, "", "", "", "", 
  "", "", "", "", "", "", "", "", "", "", "", "", "", "", "", "", "", "", "", 
  "", "", "", "", 628062., 46.28, 39.1, 14.762, 9.395, 16409.288, 1., 
  387.305, 10.08, 44., 47.9, "", 3.861, 76.88, 0.829}, 
 {"MNE", "Europe", "Montenegro", "2020-05-03", 322., 0., 0.143, 8., 0., 
  0.143, 512.688, 0., 0.227, 12.738, 0., 0.227, 0.21, "", "", "", "", "", "", 
  "", "", "", "", "", "", "", "", "", "", "", "", "", "", "", "", "", "", "", 
  "", "", 628062., 46.28, 39.1, 14.762, 9.395, 16409.288, 1., 387.305, 10.08, 
  44., 47.9, "", 3.861, 76.88, 0.829}, {"MNE", "Europe", "Montenegro", 
  "2020-05-04", 323., 1., 0.286, 8., 0., 0.143, 514.28, 1.592, 0.455, 12.738, 
  0., 0.227, 0.26, "", "", "", "", "", "", "", "", "", "", "", "", "", "", 
  "", "", "", "", "", "", "", "", "", "", "", "", "", 628062., 46.28, 39.1, 
  14.762, 9.395, 16409.288, 1., 387.305, 10.08, 44., 47.9, "", 3.861, 76.88, 
  0.829}, {"MNE", "Europe", "Montenegro", "2020-05-05", 324., 1., 0.429, 8., 
  0., 0.143, 515.873, 1.592, 0.682, 12.738, 0., 0.227, 0.25, "", "", "", "", 
  "", "", "", "", "", "", "", "", "", "", "", "", "", "", "", "", "", "", "", 
  "", "", "", "", 628062., 46.28, 39.1, 14.762, 9.395, 16409.288, 1., 
  387.305, 10.08, 44., 47.9, "", 3.861, 76.88, 0.829}, 
 {"MNE", "Europe", "Montenegro", "2020-05-06", 324., 0., 0.286, 8., 0., 
  0.143, 515.873, 0., 0.455, 12.738, 0., 0.227, 0.18, "", "", "", "", "", "", 
  "", "", "", "", "", "", "", "", "", "", "", "", "", "", "", "", "", "", "", 
  "", "", 628062., 46.28, 39.1, 14.762, 9.395, 16409.288, 1., 387.305, 10.08, 
  44., 47.9, "", 3.861, 76.88, 0.829}, {"MNE", "Europe", "Montenegro", 
  "2020-05-07", 324., 0., 0.286, 8., 0., 0.143, 515.873, 0., 0.455, 12.738, 
  0., 0.227, 0.12, "", "", "", "", "", "", "", "", "", "", "", "", "", "", 
  "", "", "", "", "", "", "", "", "", "", "", "", "", 628062., 46.28, 39.1, 
  14.762, 9.395, 16409.288, 1., 387.305, 10.08, 44., 47.9, "", 3.861, 76.88, 
  0.829}, {"MNE", "Europe", "Montenegro", "2020-05-08", 324., 0., 0.286, 8., 
  0., 0.143, 515.873, 0., 0.455, 12.738, 0., 0.227, 0.09, "", "", "", "", "", 
  "", "", "", "", "", "", "", "", "", "", "", "", "", "", "", "", "", "", "", 
  "", "", "", 628062., 46.28, 39.1, 14.762, 9.395, 16409.288, 1., 387.305, 
  10.08, 44., 47.9, "", 3.861, 76.88, 0.829}, {"MNE", "Europe", "Montenegro", 
  "2020-05-09", 324., 0., 0.286, 8., 0., 0., 515.873, 0., 0.455, 12.738, 0., 
  0., 0.07, "", "", "", "", "", "", "", "", "", "", "", "", "", "", "", "", 
  "", "", "", "", "", "", "", "", "", "", "", 628062., 46.28, 39.1, 14.762, 
  9.395, 16409.288, 1., 387.305, 10.08, 44., 47.9, "", 3.861, 76.88, 0.829}, 
 {"MNE", "Europe", "Montenegro", "2020-05-10", 324., 0., 0.286, 9., 1., 
  0.143, 515.873, 0., 0.455, 14.33, 1.592, 0.227, 0.05, "", "", "", "", "", 
  "", "", "", "", "", "", "", "", "", "", "", "", "", "", "", "", "", "", "", 
  "", "", "", 628062., 46.28, 39.1, 14.762, 9.395, 16409.288, 1., 387.305, 
  10.08, 44., 47.9, "", 3.861, 76.88, 0.829}, {"MNE", "Europe", "Montenegro", 
  "2020-05-11", 324., 0., 0.143, 9., 0., 0.143, 515.873, 0., 0.227, 14.33, 
  0., 0.227, 0.03, "", "", "", "", "", "", "", "", "", "", "", "", "", "", 
  "", "", "", "", "", "", "", "", "", "", "", "", "", 628062., 46.28, 39.1, 
  14.762, 9.395, 16409.288, 1., 387.305, 10.08, 44., 47.9, "", 3.861, 76.88, 
  0.829}, {"MNE", "Europe", "Montenegro", "2020-05-12", 324., 0., 0., 9., 0., 
  0.143, 515.873, 0., 0., 14.33, 0., 0.227, 0.02, "", "", "", "", "", "", "", 
  "", "", "", "", "", "", "", "", "", "", "", "", "", "", "", "", "", "", "", 
  "", 628062., 46.28, 39.1, 14.762, 9.395, 16409.288, 1., 387.305, 10.08, 
  44., 47.9, "", 3.861, 76.88, 0.829}, {"MNE", "Europe", "Montenegro", 
  "2020-05-13", 324., 0., 0., 9., 0., 0.143, 515.873, 0., 0., 14.33, 0., 
  0.227, 0.01, "", "", "", "", "", "", "", "", "", "", "", "", "", "", "", 
  "", "", "", "", "", "", "", "", "", "", "", "", 628062., 46.28, 39.1, 
  14.762, 9.395, 16409.288, 1., 387.305, 10.08, 44., 47.9, "", 3.861, 76.88, 
  0.829}, {"MNE", "Europe", "Montenegro", "2020-05-14", 324., 0., 0., 9., 0., 
  0.143, 515.873, 0., 0., 14.33, 0., 0.227, 0., "", "", "", "", "", "", "", 
  "", "", "", "", "", "", "", "", "", "", "", "", "", "", "", "", "", "", "", 
  "", 628062., 46.28, 39.1, 14.762, 9.395, 16409.288, 1., 387.305, 10.08, 
  44., 47.9, "", 3.861, 76.88, 0.829}, {"MNE", "Europe", "Montenegro", 
  "2020-05-15", 324., 0., 0., 9., 0., 0.143, 515.873, 0., 0., 14.33, 0., 
  0.227, 0., "", "", "", "", "", "", "", "", "", "", "", "", "", "", "", "", 
  "", "", "", "", "", "", "", "", "", "", "", 628062., 46.28, 39.1, 14.762, 
  9.395, 16409.288, 1., 387.305, 10.08, 44., 47.9, "", 3.861, 76.88, 0.829}, 
 {"MNE", "Europe", "Montenegro", "2020-05-16", 324., 0., 0., 9., 0., 0.143, 
  515.873, 0., 0., 14.33, 0., 0.227, 0.01, "", "", "", "", "", "", "", "", 
  "", "", "", "", "", "", "", "", "", "", "", "", "", "", "", "", "", "", "", 
  628062., 46.28, 39.1, 14.762, 9.395, 16409.288, 1., 387.305, 10.08, 44., 
  47.9, "", 3.861, 76.88, 0.829}, {"MNE", "Europe", "Montenegro", 
  "2020-05-17", 324., 0., 0., 9., 0., 0., 515.873, 0., 0., 14.33, 0., 0., 
  0.01, "", "", "", "", "", "", "", "", "", "", "", "", "", "", "", "", "", 
  "", "", "", "", "", "", "", "", "", "", 628062., 46.28, 39.1, 14.762, 
  9.395, 16409.288, 1., 387.305, 10.08, 44., 47.9, "", 3.861, 76.88, 0.829}, 
 {"MNE", "Europe", "Montenegro", "2020-05-18", 324., 0., 0., 9., 0., 0., 
  515.873, 0., 0., 14.33, 0., 0., 0.01, "", "", "", "", "", "", "", "", "", 
  "", "", "", "", "", "", "", "", "", "", "", "", "", "", "", "", "", "", 
  628062., 46.28, 39.1, 14.762, 9.395, 16409.288, 1., 387.305, 10.08, 44., 
  47.9, "", 3.861, 76.88, 0.829}, {"MNE", "Europe", "Montenegro", 
  "2020-05-19", 324., 0., 0., 9., 0., 0., 515.873, 0., 0., 14.33, 0., 0., 0., 
  "", "", "", "", "", "", "", "", "", "", "", "", "", "", "", "", "", "", "", 
  "", "", "", "", "", "", "", "", 628062., 46.28, 39.1, 14.762, 9.395, 
```
