## Supplementary material for "Modeling the waves of Covid-19": forecasting program for later stages: world-6-7.txt (part 23 of 37)

```
  16409.288, 1., 387.305, 10.08, 44., 47.9, "", 3.861, 76.88, 0.829}, 
 {"MNE", "Europe", "Montenegro", "2020-05-20", 324., 0., 0., 9., 0., 0., 
  515.873, 0., 0., 14.33, 0., 0., 0., "", "", "", "", "", "", "", "", "", "", 
  "", "", "", "", "", "", "", "", "", "", "", "", "", "", "", "", "", 
  628062., 46.28, 39.1, 14.762, 9.395, 16409.288, 1., 387.305, 10.08, 44., 
  47.9, "", 3.861, 76.88, 0.829}, {"MNE", "Europe", "Montenegro", 
  "2020-05-21", 324., 0., 0., 9., 0., 0., 515.873, 0., 0., 14.33, 0., 0., 
  -0.01, "", "", "", "", "", "", "", "", "", "", "", "", "", "", "", "", "", 
  "", "", "", "", "", "", "", "", "", "", 628062., 46.28, 39.1, 14.762, 
  9.395, 16409.288, 1., 387.305, 10.08, 44., 47.9, "", 3.861, 76.88, 0.829}, 
 {"MNE", "Europe", "Montenegro", "2020-05-22", 324., 0., 0., 9., 0., 0., 
  515.873, 0., 0., 14.33, 0., 0., 0., "", "", "", "", "", "", "", "", "", "", 
  "", "", "", "", "", "", "", "", "", "", "", "", "", "", "", "", "", 
  628062., 46.28, 39.1, 14.762, 9.395, 16409.288, 1., 387.305, 10.08, 44., 
  47.9, "", 3.861, 76.88, 0.829}, {"MNE", "Europe", "Montenegro", 
  "2020-05-23", 324., 0., 0., 9., 0., 0., 515.873, 0., 0., 14.33, 0., 0., 0., 
  "", "", "", "", "", "", "", "", "", "", "", "", "", "", "", "", "", "", "", 
  "", "", "", "", "", "", "", "", 628062., 46.28, 39.1, 14.762, 9.395, 
  16409.288, 1., 387.305, 10.08, 44., 47.9, "", 3.861, 76.88, 0.829}, 
 {"MNE", "Europe", "Montenegro", "2020-05-24", 324., 0., 0., 9., 0., 0., 
  515.873, 0., 0., 14.33, 0., 0., 0.01, "", "", "", "", "", "", "", "", "", 
  "", "", "", "", "", "", "", "", "", "", "", "", "", "", "", "", "", "", 
  628062., 46.28, 39.1, 14.762, 9.395, 16409.288, 1., 387.305, 10.08, 44., 
  47.9, "", 3.861, 76.88, 0.829}, {"MNE", "Europe", "Montenegro", 
  "2020-05-25", 324., 0., 0., 9., 0., 0., 515.873, 0., 0., 14.33, 0., 0., 
  0.01, "", "", "", "", "", "", "", "", "", "", "", "", "", "", "", "", "", 
  "", "", "", "", "", "", "", "", "", "", 628062., 46.28, 39.1, 14.762, 
  9.395, 16409.288, 1., 387.305, 10.08, 44., 47.9, "", 3.861, 76.88, 0.829}, 
 {"MNE", "Europe", "Montenegro", "2020-05-26", 324., 0., 0., 9., 0., 0., 
  515.873, 0., 0., 14.33, 0., 0., 0., "", "", "", "", "", "", "", "", "", "", 
  "", "", "", "", "", "", "", "", "", "", "", "", "", "", "", "", "", 
  628062., 46.28, 39.1, 14.762, 9.395, 16409.288, 1., 387.305, 10.08, 44., 
  47.9, "", 3.861, 76.88, 0.829}, {"MNE", "Europe", "Montenegro", 
  "2020-05-27", 324., 0., 0., 9., 0., 0., 515.873, 0., 0., 14.33, 0., 0., 0., 
  "", "", "", "", "", "", "", "", "", "", "", "", "", "", "", "", "", "", "", 
  "", "", "", "", "", "", "", "", 628062., 46.28, 39.1, 14.762, 9.395, 
  16409.288, 1., 387.305, 10.08, 44., 47.9, "", 3.861, 76.88, 0.829}, 
 {"MNE", "Europe", "Montenegro", "2020-05-28", 324., 0., 0., 9., 0., 0., 
  515.873, 0., 0., 14.33, 0., 0., -0.01, "", "", "", "", "", "", "", "", "", 
  "", "", "", "", "", "", "", "", "", "", "", "", "", "", "", "", "", "", 
  628062., 46.28, 39.1, 14.762, 9.395, 16409.288, 1., 387.305, 10.08, 44., 
  47.9, "", 3.861, 76.88, 0.829}, {"MNE", "Europe", "Montenegro", 
  "2020-05-29", 324., 0., 0., 9., 0., 0., 515.873, 0., 0., 14.33, 0., 0., 0., 
  "", "", "", "", "", "", "", "", "", "", "", "", "", "", "", "", "", "", "", 
  "", "", "", "", "", "", "", "", 628062., 46.28, 39.1, 14.762, 9.395, 
  16409.288, 1., 387.305, 10.08, 44., 47.9, "", 3.861, 76.88, 0.829}, 
 {"MNE", "Europe", "Montenegro", "2020-05-30", 324., 0., 0., 9., 0., 0., 
  515.873, 0., 0., 14.33, 0., 0., 0.01, "", "", "", "", "", "", "", "", "", 
  "", "", "", "", "", "", "", "", "", "", "", "", "", "", "", "", "", "", 
  628062., 46.28, 39.1, 14.762, 9.395, 16409.288, 1., 387.305, 10.08, 44., 
  47.9, "", 3.861, 76.88, 0.829}, {"MNE", "Europe", "Montenegro", 
  "2020-05-31", 324., 0., 0., 9., 0., 0., 515.873, 0., 0., 14.33, 0., 0., 
  0.02, "", "", "", "", "", "", "", "", "", "", "", "", "", "", "", "", "", 
  "", "", "", "", "", "", "", "", "", "", 628062., 46.28, 39.1, 14.762, 
  9.395, 16409.288, 1., 387.305, 10.08, 44., 47.9, "", 3.861, 76.88, 0.829}, 
 {"MNE", "Europe", "Montenegro", "2020-06-01", 324., 0., 0., 9., 0., 0., 
  515.873, 0., 0., 14.33, 0., 0., 0.02, "", "", "", "", "", "", "", "", "", 
  "", "", "", "", "", "", "", "", "", "", "", "", "", "", "", "", "", "", 
  628062., 46.28, 39.1, 14.762, 9.395, 16409.288, 1., 387.305, 10.08, 44., 
  47.9, "", 3.861, 76.88, 0.829}, {"MNE", "Europe", "Montenegro", 
  "2020-06-02", 324., 0., 0., 9., 0., 0., 515.873, 0., 0., 14.33, 0., 0., 
  0.01, "", "", "", "", "", "", "", "", "", "", "", "", "", "", "", "", "", 
  "", "", "", "", "", "", "", "", "", "", 628062., 46.28, 39.1, 14.762, 
  9.395, 16409.288, 1., 387.305, 10.08, 44., 47.9, "", 3.861, 76.88, 0.829}, 
 {"MNE", "Europe", "Montenegro", "2020-06-03", 324., 0., 0., 9., 0., 0., 
  515.873, 0., 0., 14.33, 0., 0., 0.01, "", "", "", "", "", "", "", "", "", 
  "", "", "", "", "", "", "", "", "", "", "", "", "", "", "", "", "", "", 
  628062., 46.28, 39.1, 14.762, 9.395, 16409.288, 1., 387.305, 10.08, 44., 
  47.9, "", 3.861, 76.88, 0.829}, {"MNE", "Europe", "Montenegro", 
  "2020-06-04", 324., 0., 0., 9., 0., 0., 515.873, 0., 0., 14.33, 0., 0., 0., 
  "", "", "", "", "", "", "", "", "", "", "", "", "", "", "", "", "", "", "", 
  "", "", "", "", "", "", "", "", 628062., 46.28, 39.1, 14.762, 9.395, 
  16409.288, 1., 387.305, 10.08, 44., 47.9, "", 3.861, 76.88, 0.829}, 
 {"MNE", "Europe", "Montenegro", "2020-06-05", 324., 0., 0., 9., 0., 0., 
  515.873, 0., 0., 14.33, 0., 0., 0.01, "", "", "", "", "", "", "", "", "", 
  "", "", "", "", "", "", "", "", "", "", "", "", "", "", "", "", "", "", 
  628062., 46.28, 39.1, 14.762, 9.395, 16409.288, 1., 387.305, 10.08, 44., 
  47.9, "", 3.861, 76.88, 0.829}, {"MNE", "Europe", "Montenegro", 
  "2020-06-06", 324., 0., 0., 9., 0., 0., 515.873, 0., 0., 14.33, 0., 0., 
  0.03, "", "", "", "", "", "", "", "", "", "", "", "", "", "", "", "", "", 
  "", "", "", "", "", "", "", "", "", "", 628062., 46.28, 39.1, 14.762, 
  9.395, 16409.288, 1., 387.305, 10.08, 44., 47.9, "", 3.861, 76.88, 0.829}, 
 {"MNE", "Europe", "Montenegro", "2020-06-07", 324., 0., 0., 9., 0., 0., 
  515.873, 0., 0., 14.33, 0., 0., 0.06, "", "", "", "", "", "", "", "", "", 
  "", "", "", "", "", "", "", "", "", "", "", "", "", "", "", "", "", "", 
  628062., 46.28, 39.1, 14.762, 9.395, 16409.288, 1., 387.305, 10.08, 44., 
  47.9, "", 3.861, 76.88, 0.829}, {"MNE", "Europe", "Montenegro", 
  "2020-06-08", 324., 0., 0., 9., 0., 0., 515.873, 0., 0., 14.33, 0., 0., 
  0.07, "", "", "", "", "", "", "", "", "", "", "", "", "", "", "", "", "", 
  "", "", "", "", "", "", "", "", "", "", 628062., 46.28, 39.1, 14.762, 
  9.395, 16409.288, 1., 387.305, 10.08, 44., 47.9, "", 3.861, 76.88, 0.829}, 
 {"MNE", "Europe", "Montenegro", "2020-06-09", 324., 0., 0., 9., 0., 0., 
  515.873, 0., 0., 14.33, 0., 0., 0.09, "", "", "", "", "", "", "", "", "", 
  "", "", "", "", "", "", "", "", "", "", "", "", "", "", "", "", "", "", 
  628062., 46.28, 39.1, 14.762, 9.395, 16409.288, 1., 387.305, 10.08, 44., 
  47.9, "", 3.861, 76.88, 0.829}, {"MNE", "Europe", "Montenegro", 
  "2020-06-10", 324., 0., 0., 9., 0., 0., 515.873, 0., 0., 14.33, 0., 0., 
  0.11, "", "", "", "", "", "", "", "", "", "", "", "", "", "", "", "", "", 
  "", "", "", "", "", "", "", "", "", "", 628062., 46.28, 39.1, 14.762, 
  9.395, 16409.288, 1., 387.305, 10.08, 44., 47.9, "", 3.861, 76.88, 0.829}, 
 {"MNE", "Europe", "Montenegro", "2020-06-11", 324., 0., 0., 9., 0., 0., 
  515.873, 0., 0., 14.33, 0., 0., 0.13, "", "", "", "", "", "", "", "", "", 
  "", "", "", "", "", "", "", "", "", "", "", "", "", "", "", "", "", "", 
  628062., 46.28, 39.1, 14.762, 9.395, 16409.288, 1., 387.305, 10.08, 44., 
  47.9, "", 3.861, 76.88, 0.829}, {"MNE", "Europe", "Montenegro", 
  "2020-06-12", 324., 0., 0., 9., 0., 0., 515.873, 0., 0., 14.33, 0., 0., 
  0.22, "", "", "", "", "", "", "", "", "", "", "", "", "", "", "", "", "", 
  "", "", "", "", "", "", "", "", "", "", 628062., 46.28, 39.1, 14.762, 
  9.395, 16409.288, 1., 387.305, 10.08, 44., 47.9, "", 3.861, 76.88, 0.829}, 
 {"MNE", "Europe", "Montenegro", "2020-06-13", 324., 0., 0., 9., 0., 0., 
  515.873, 0., 0., 14.33, 0., 0., 0.32, "", "", "", "", "", "", "", "", "", 
  "", "", "", "", "", "", "", "", "", "", "", "", "", "", "", "", "", "", 
  628062., 46.28, 39.1, 14.762, 9.395, 16409.288, 1., 387.305, 10.08, 44., 
  47.9, "", 3.861, 76.88, 0.829}, {"MNE", "Europe", "Montenegro", 
  "2020-06-14", 325., 1., 0.143, 9., 0., 0., 517.465, 1.592, 0.227, 14.33, 
  0., 0., 0.47, "", "", "", "", "", "", "", "", "", "", "", "", "", "", "", 
  "", "", "", "", "", "", "", "", "", "", "", "", 628062., 46.28, 39.1, 
  14.762, 9.395, 16409.288, 1., 387.305, 10.08, 44., 47.9, "", 3.861, 76.88, 
  0.829}, {"MNE", "Europe", "Montenegro", "2020-06-15", 326., 1., 0.286, 9., 
  0., 0., 519.057, 1.592, 0.455, 14.33, 0., 0., 0.62, "", "", "", "", "", "", 
  "", "", "", "", "", "", "", "", "", "", "", "", "", "", "", "", "", "", "", 
  "", "", 628062., 46.28, 39.1, 14.762, 9.395, 16409.288, 1., 387.305, 10.08, 
  44., 47.9, "", 3.861, 76.88, 0.829}, {"MNE", "Europe", "Montenegro", 
  "2020-06-16", 326., 0., 0.286, 9., 0., 0., 519.057, 0., 0.455, 14.33, 0., 
  0., 0.78, "", "", "", "", "", "", "", "", "", "", "", "", "", "", "", "", 
  "", "", "", "", "", "", "", "", "", "", "", 628062., 46.28, 39.1, 14.762, 
  9.395, 16409.288, 1., 387.305, 10.08, 44., 47.9, "", 3.861, 76.88, 0.829}, 
 {"MNE", "Europe", "Montenegro", "2020-06-17", 333., 7., 1.286, 9., 0., 0., 
  530.202, 11.145, 2.047, 14.33, 0., 0., 1.03, "", "", "", "", "", "", "", 
  "", "", "", "", "", "", "", "", "", "", "", "", "", "", "", "", "", "", "", 
  "", 628062., 46.28, 39.1, 14.762, 9.395, 16409.288, 1., 387.305, 10.08, 
  44., 47.9, "", 3.861, 76.88, 0.829}, {"MNE", "Europe", "Montenegro", 
  "2020-06-18", 337., 4., 1.857, 9., 0., 0., 536.571, 6.369, 2.957, 14.33, 
  0., 0., 1.28, "", "", "", "", "", "", "", "", "", "", "", "", "", "", "", 
  "", "", "", "", "", "", "", "", "", "", "", "", 628062., 46.28, 39.1, 
  14.762, 9.395, 16409.288, 1., 387.305, 10.08, 44., 47.9, "", 3.861, 76.88, 
  0.829}, {"MNE", "Europe", "Montenegro", "2020-06-19", 355., 18., 4.429, 9., 
  0., 0., 565.231, 28.66, 7.051, 14.33, 0., 0., 1.36, "", "", "", "", "", "", 
  "", "", "", "", "", "", "", "", "", "", "", "", "", "", "", "", "", "", "", 
  "", "", 628062., 46.28, 39.1, 14.762, 9.395, 16409.288, 1., 387.305, 10.08, 
  44., 47.9, "", 3.861, 76.88, 0.829}, {"MNE", "Europe", "Montenegro", 
  "2020-06-20", 359., 4., 5., 9., 0., 0., 571.6, 6.369, 7.961, 14.33, 0., 0., 
  1.43, "", "", "", "", "", "", "", "", "", "", "", "", "", "", "", "", "", 
  "", "", "", "", "", "", "", "", "", "", 628062., 46.28, 39.1, 14.762, 
  9.395, 16409.288, 1., 387.305, 10.08, 44., 47.9, "", 3.861, 76.88, 0.829}, 
 {"MNE", "Europe", "Montenegro", "2020-06-21", 362., 3., 5.286, 9., 0., 0., 
  576.376, 4.777, 8.416, 14.33, 0., 0., 1.58, "", "", "", "", "", "", "", "", 
  "", "", "", "", "", "", "", "", "", "", "", "", "", "", "", "", "", "", "", 
  628062., 46.28, 39.1, 14.762, 9.395, 16409.288, 1., 387.305, 10.08, 44., 
  47.9, "", 3.861, 76.88, 0.829}, {"MNE", "Europe", "Montenegro", 
  "2020-06-22", 367., 5., 5.857, 9., 0., 0., 584.337, 7.961, 9.326, 14.33, 
  0., 0., 1.79, "", "", "", "", "", "", "", "", "", "", "", "", "", "", "", 
  "", "", "", "", "", "", "", "", "", "", "", "", 628062., 46.28, 39.1, 
  14.762, 9.395, 16409.288, 1., 387.305, 10.08, 44., 47.9, "", 3.861, 76.88, 
  0.829}, {"MNE", "Europe", "Montenegro", "2020-06-23", 378., 11., 7.429, 9., 
  0., 0., 601.851, 17.514, 11.828, 14.33, 0., 0., 2.03, "", "", "", "", "", 
  "", "", "", "", "", "", "", "", "", "", "", "", "", "", "", "", "", "", "", 
  "", "", "", 628062., 46.28, 39.1, 14.762, 9.395, 16409.288, 1., 387.305, 
  10.08, 44., 47.9, "", 3.861, 76.88, 0.829}, {"MNE", "Europe", "Montenegro", 
  "2020-06-24", 389., 11., 8., 9., 0., 0., 619.366, 17.514, 12.738, 14.33, 
  0., 0., 2.22, "", "", "", "", "", "", "", "", "", "", "", "", "", "", "", 
  "", "", "", "", "", "", "", "", "", "", "", "", 628062., 46.28, 39.1, 
  14.762, 9.395, 16409.288, 1., 387.305, 10.08, 44., 47.9, "", 3.861, 76.88, 
  0.829}, {"MNE", "Europe", "Montenegro", "2020-06-25", 414., 25., 11., 9., 
  0., 0., 659.171, 39.805, 17.514, 14.33, 0., 0., 2.36, "", "", "", "", "", 
  "", "", "", "", "", "", "", "", "", "", "", "", "", "", "", "", "", "", "", 
  "", "", "", 628062., 46.28, 39.1, 14.762, 9.395, 16409.288, 1., 387.305, 
  10.08, 44., 47.9, "", 3.861, 76.88, 0.829}, {"MNE", "Europe", "Montenegro", 
  "2020-06-26", 439., 25., 12., 9., 0., 0., 698.976, 39.805, 19.106, 14.33, 
  0., 0., 2.35, "", "", "", "", "", "", "", "", "", "", "", "", "", "", "", 
  "", "", "", "", "", "", "", "", "", "", "", "", 628062., 46.28, 39.1, 
  14.762, 9.395, 16409.288, 1., 387.305, 10.08, 44., 47.9, "", 3.861, 76.88, 
  0.829}, {"MNE", "Europe", "Montenegro", "2020-06-27", 469., 30., 15.714, 
  9., 0., 0., 746.742, 47.766, 25.02, 14.33, 0., 0., 2.23, "", "", "", "", 
  "", "", "", "", "", "", "", "", "", "", "", "", "", "", "", "", "", "", "", 
  "", "", "", "", 628062., 46.28, 39.1, 14.762, 9.395, 16409.288, 1., 
  387.305, 10.08, 44., 47.9, "", 3.861, 76.88, 0.829}, 
 {"MNE", "Europe", "Montenegro", "2020-06-28", 481., 12., 17., 11., 2., 
  0.286, 765.848, 19.106, 27.067, 17.514, 3.184, 0.455, 2.1, "", "", "", "", 
  "", "", "", "", "", "", "", "", "", "", "", "", "", "", "", "", "", "", "", 
  "", "", "", "", 628062., 46.28, 39.1, 14.762, 9.395, 16409.288, 1., 
  387.305, 10.08, 44., 47.9, "", 3.861, 76.88, 0.829}, 
 {"MNE", "Europe", "Montenegro", "2020-06-29", 501., 20., 19.143, 11., 0., 
  0.286, 797.692, 31.844, 30.479, 17.514, 0., 0.455, 2.07, "", "", "", "", 
  "", "", "", "", "", "", "", "", "", "", "", "", "", "", "", "", "", "", "", 
  "", "", "", "", 628062., 46.28, 39.1, 14.762, 9.395, 16409.288, 1., 
  387.305, 10.08, 44., 47.9, "", 3.861, 76.88, 0.829}, 
 {"MNE", "Europe", "Montenegro", "2020-06-30", 548., 47., 24.286, 12., 1., 
  0.429, 872.525, 74.833, 38.668, 19.106, 1.592, 0.682, 2.09, "", "", "", "", 
  "", "", "", "", "", "", "", "", "", "", "", "", "", "", "", "", "", "", "", 
  "", "", "", "", 628062., 46.28, 39.1, 14.762, 9.395, 16409.288, 1., 
  387.305, 10.08, 44., 47.9, "", 3.861, 76.88, 0.829}, 
 {"MNE", "Europe", "Montenegro", "2020-07-01", 576., 28., 26.714, 12., 0., 
  0.429, 917.107, 44.582, 42.534, 19.106, 0., 0.682, 2., "", "", "", "", "", 
  "", "", "", "", "", "", "", "", "", "", "", "", "", "", "", "", "", "", "", 
  "", "", "", 628062., 46.28, 39.1, 14.762, 9.395, 16409.288, 1., 387.305, 
  10.08, 44., 47.9, "", 3.861, 76.88, 0.829}, {"MNE", "Europe", "Montenegro", 
  "2020-07-02", 616., 40., 28.857, 12., 0., 0.429, 980.795, 63.688, 45.946, 
  19.106, 0., 0.682, 1.94, "", "", "", "", "", "", "", "", "", "", "", "", 
  "", "", "", "", "", "", "", "", "", "", "", "", "", "", "", 628062., 46.28, 
  39.1, 14.762, 9.395, 16409.288, 1., 387.305, 10.08, 44., 47.9, "", 3.861, 
  76.88, 0.829}, {"MNE", "Europe", "Montenegro", "2020-07-03", 663., 47., 
  32., 13., 1., 0.571, 1055.628, 74.833, 50.95, 20.699, 1.592, 0.91, 1.92, 
  "", "", "", "", "", "", "", "", "", "", "", "", "", "", "", "", "", "", "", 
  "", "", "", "", "", "", "", "", 628062., 46.28, 39.1, 14.762, 9.395, 
  16409.288, 1., 387.305, 10.08, 44., 47.9, "", 3.861, 76.88, 0.829}, 
 {"MNE", "Europe", "Montenegro", "2020-07-04", 720., 57., 35.857, 14., 1., 
  0.714, 1146.384, 90.755, 57.092, 22.291, 1.592, 1.137, 1.86, "", "", "", 
  "", "", "", "", "", "", "", "", "", "", "", "", "", "", "", "", "", "", "", 
  "", "", "", "", "", 628062., 46.28, 39.1, 14.762, 9.395, 16409.288, 1., 
  387.305, 10.08, 44., 47.9, "", 3.861, 76.88, 0.829}, 
 {"MNE", "Europe", "Montenegro", "2020-07-05", 781., 61., 42.857, 14., 0., 
  0.429, 1243.508, 97.124, 68.237, 22.291, 0., 0.682, 1.82, "", "", "", "", 
  "", "", "", "", "", "", "", "", "", "", "", "", "", "", "", "", "", "", "", 
  "", "", "", "", 628062., 46.28, 39.1, 14.762, 9.395, 16409.288, 1., 
  387.305, 10.08, 44., 47.9, "", 3.861, 76.88, 0.829}, 
 {"MNE", "Europe", "Montenegro", "2020-07-06", 841., 60., 48.571, 14., 0., 
  0.429, 1339.04, 95.532, 77.335, 22.291, 0., 0.682, 1.71, "", "", "", "", 
  "", "", "", "", "", "", "", "", "", "", "", "", "", "", "", "", "", "", "", 
  "", "", "", "", 628062., 46.28, 39.1, 14.762, 9.395, 16409.288, 1., 
  387.305, 10.08, 44., 47.9, "", 3.861, 76.88, 0.829}, 
 {"MNE", "Europe", "Montenegro", "2020-07-07", 907., 66., 51.286, 17., 3., 
  0.714, 1444.125, 105.085, 81.657, 27.067, 4.777, 1.137, 1.59, "", "", "", 
  "", "", "", "", "", "", "", "", "", "", "", "", "", "", "", "", "", "", "", 
  "", "", "", "", "", 628062., 46.28, 39.1, 14.762, 9.395, 16409.288, 1., 
  387.305, 10.08, 44., 47.9, "", 3.861, 76.88, 0.829}, 
 {"MNE", "Europe", "Montenegro", "2020-07-08", 960., 53., 54.857, 17., 0., 
  0.714, 1528.512, 84.387, 87.344, 27.067, 0., 1.137, 1.48, "", "", "", "", 
  "", "", "", "", "", "", "", "", "", "", "", "", "", "", "", "", "", "", "", 
  "", "", "", "", 628062., 46.28, 39.1, 14.762, 9.395, 16409.288, 1., 
  387.305, 10.08, 44., 47.9, "", 3.861, 76.88, 0.829}, 
 {"MNE", "Europe", "Montenegro", "2020-07-09", 1019., 59., 57.571, 19., 2., 
  1., 1622.451, 93.94, 91.665, 30.252, 3.184, 1.592, 1.37, "", "", "", "", 
  "", "", "", "", "", "", "", "", "", "", "", "", "", "", "", "", "", "", "", 
  "", "", "", "", 628062., 46.28, 39.1, 14.762, 9.395, 16409.288, 1., 
  387.305, 10.08, 44., 47.9, "", 3.861, 76.88, 0.829}, 
 {"MNE", "Europe", "Montenegro", "2020-07-10", 1019., 0., 50.857, 19., 0., 
  0.857, 1622.451, 0., 80.975, 30.252, 0., 1.365, 1.3, "", "", "", "", "", 
  "", "", "", "", "", "", "", "", "", "", "", "", "", "", "", "", "", "", "", 
  "", "", "", 628062., 46.28, 39.1, 14.762, 9.395, 16409.288, 1., 387.305, 
  10.08, 44., 47.9, "", 3.861, 76.88, 0.829}, {"MNE", "Europe", "Montenegro", 
  "2020-07-11", 1164., 145., 63.429, 23., 4., 1.286, 1853.32, 230.869, 
  100.991, 36.621, 6.369, 2.047, 1.35, "", "", "", "", "", "", "", "", "", 
  "", "", "", "", "", "", "", "", "", "", "", "", "", "", "", "", "", "", 
  628062., 46.28, 39.1, 14.762, 9.395, 16409.288, 1., 387.305, 10.08, 44., 
  47.9, "", 3.861, 76.88, 0.829}, {"MNE", "Europe", "Montenegro", 
  "2020-07-12", 1221., 57., 62.857, 23., 0., 1.286, 1944.076, 90.755, 
  100.081, 36.621, 0., 2.047, 1.19, "", "", "", "", "", "", "", "", "", "", 
  "", "", "", "", "", "", "", "", "", "", "", "", "", "", "", "", "", 
  628062., 46.28, 39.1, 14.762, 9.395, 16409.288, 1., 387.305, 10.08, 44., 
  47.9, "", 3.861, 76.88, 0.829}, {"MNE", "Europe", "Montenegro", 
  "2020-07-13", 1287., 66., 63.714, 24., 1., 1.429, 2049.161, 105.085, 
  101.446, 38.213, 1.592, 2.275, 1., "", "", "", "", "", "", "", "", "", "", 
  "", "", "", "", "", "", "", "", "", "", "", "", "", "", "", "", "", 
  628062., 46.28, 39.1, 14.762, 9.395, 16409.288, 1., 387.305, 10.08, 44., 
  47.9, "", 3.861, 76.88, 0.829}, {"MNE", "Europe", "Montenegro", 
  "2020-07-14", 1287., 0., 54.286, 24., 0., 1., 2049.161, 0., 86.434, 38.213, 
  0., 1.592, 0.78, "", "", "", "", "", "", "", "", "", "", "", "", "", "", 
  "", "", "", "", "", "", "", "", "", "", "", "", "", 628062., 46.28, 39.1, 
  14.762, 9.395, 16409.288, 1., 387.305, 10.08, 44., 47.9, "", 3.861, 76.88, 
  0.829}, {"MNE", "Europe", "Montenegro", "2020-07-15", 1287., 0., 46.714, 
  24., 0., 1., 2049.161, 0., 74.378, 38.213, 0., 1.592, 0.66, "", "", "", "", 
  "", "", "", "", "", "", "", "", "", "", "", "", "", "", "", "", "", "", "", 
  "", "", "", "", 628062., 46.28, 39.1, 14.762, 9.395, 16409.288, 1., 
  387.305, 10.08, 44., 47.9, "", 3.861, 76.88, 0.829}, 
 {"MNE", "Europe", "Montenegro", "2020-07-16", 1287., 0., 38.286, 24., 0., 
  0.714, 2049.161, 0., 60.958, 38.213, 0., 1.137, 0.61, "", "", "", "", "", 
  "", "", "", "", "", "", "", "", "", "", "", "", "", "", "", "", "", "", "", 
  "", "", "", 628062., 46.28, 39.1, 14.762, 9.395, 16409.288, 1., 387.305, 
  10.08, 44., 47.9, "", 3.861, 76.88, 0.829}, {"MNE", "Europe", "Montenegro", 
  "2020-07-17", 1965., 678., 135.143, 26., 2., 1., 3128.672, 1079.511, 
  215.174, 41.397, 3.184, 1.592, 0.64, "", "", "", "", "", "", "", "", "", 
  "", "", "", "", "", "", "", "", "", "", "", "", "", "", "", "", "", "", 
  628062., 46.28, 39.1, 14.762, 9.395, 16409.288, 1., 387.305, 10.08, 44., 
  47.9, "", 3.861, 76.88, 0.829}, {"MNE", "Europe", "Montenegro", 
  "2020-07-18", 2072., 107., 129.714, 30., 4., 1., 3299.037, 170.365, 
  206.531, 47.766, 6.369, 1.592, 0.68, "", "", "", "", "", "", "", "", "", 
  "", "", "", "", "", "", "", "", "", "", "", "", "", "", "", "", "", "", 
  628062., 46.28, 39.1, 14.762, 9.395, 16409.288, 1., 387.305, 10.08, 44., 
  47.9, "", 3.861, 76.88, 0.829}, {"MNE", "Europe", "Montenegro", 
  "2020-07-19", 2188., 116., 138.143, 32., 2., 1.286, 3483.732, 184.695, 
  219.951, 50.95, 3.184, 2.047, 0.74, "", "", "", "", "", "", "", "", "", "", 
  "", "", "", "", "", "", "", "", "", "", "", "", "", "", "", "", "", 
  628062., 46.28, 39.1, 14.762, 9.395, 16409.288, 1., 387.305, 10.08, 44., 
  47.9, "", 3.861, 76.88, 0.829}, {"MNE", "Europe", "Montenegro", 
  "2020-07-20", 2188., 0., 128.714, 32., 0., 1.143, 3483.732, 0., 204.939, 
  50.95, 0., 1.82, 0.76, "", "", "", "", "", "", "", "", "", "", "", "", "", 
  "", "", "", "", "", "", "", "", "", "", "", "", "", "", 628062., 46.28, 
  39.1, 14.762, 9.395, 16409.288, 1., 387.305, 10.08, 44., 47.9, "", 3.861, 
  76.88, 0.829}, {"MNE", "Europe", "Montenegro", "2020-07-21", 2381., 193., 
  156.286, 35., 3., 1.571, 3791.027, 307.295, 248.838, 55.727, 4.777, 2.502, 
  0.84, "", "", "", "", "", "", "", "", "", "", "", "", "", "", "", "", "", 
  "", "", "", "", "", "", "", "", "", "", 628062., 46.28, 39.1, 14.762, 
  9.395, 16409.288, 1., 387.305, 10.08, 44., 47.9, "", 3.861, 76.88, 0.829}, 
 {"MNE", "Europe", "Montenegro", "2020-07-22", 2472., 91., 169.286, 39., 4., 
  2.143, 3935.917, 144.89, 269.537, 62.096, 6.369, 3.412, 0.83, "", "", "", 
  "", "", "", "", "", "", "", "", "", "", "", "", "", "", "", "", "", "", "", 
  "", "", "", "", "", 628062., 46.28, 39.1, 14.762, 9.395, 16409.288, 1., 
  387.305, 10.08, 44., 47.9, "", 3.861, 76.88, 0.829}, 
 {"MNE", "Europe", "Montenegro", "2020-07-23", 2569., 97., 183.143, 40., 1., 
  2.286, 4090.361, 154.443, 291.6, 63.688, 1.592, 3.639, 0.81, "", "", "", 
  "", "", "", "", "", "", "", "", "", "", "", "", "", "", "", "", "", "", "", 
  "", "", "", "", "", 628062., 46.28, 39.1, 14.762, 9.395, 16409.288, 1., 
  387.305, 10.08, 44., 47.9, "", 3.861, 76.88, 0.829}, 
 {"MNE", "Europe", "Montenegro", "2020-07-24", 2665., 96., 100., 43., 3., 
  2.429, 4243.212, 152.851, 159.22, 68.465, 4.777, 3.867, 0.78, "", "", "", 
  "", "", "", "", "", "", "", "", "", "", "", "", "", "", "", "", "", "", "", 
  "", "", "", "", "", 628062., 46.28, 39.1, 14.762, 9.395, 16409.288, 1., 
  387.305, 10.08, 44., 47.9, "", 3.861, 76.88, 0.829}, 
 {"MNE", "Europe", "Montenegro", "2020-07-25", 2747., 82., 96.429, 43., 0., 
  1.857, 4373.772, 130.56, 153.534, 68.465, 0., 2.957, 0.74, "", "", "", "", 
  "", "", "", "", "", "", "", "", "", "", "", "", "", "", "", "", "", "", "", 
  "", "", "", "", 628062., 46.28, 39.1, 14.762, 9.395, 16409.288, 1., 
  387.305, 10.08, 44., 47.9, "", 3.861, 76.88, 0.829}, 
 {"MNE", "Europe", "Montenegro", "2020-07-26", 2799., 52., 87.286, 43., 0., 
  1.571, 4456.566, 82.794, 138.976, 68.465, 0., 2.502, 0.74, "", "", "", "", 
  "", "", "", "", "", "", "", "", "", "", "", "", "", "", "", "", "", "", "", 
  "", "", "", "", 628062., 46.28, 39.1, 14.762, 9.395, 16409.288, 1., 
  387.305, 10.08, 44., 47.9, "", 3.861, 76.88, 0.829}, 
 {"MNE", "Europe", "Montenegro", "2020-07-27", 2893., 94., 100.714, 45., 2., 
  1.857, 4606.233, 149.667, 160.357, 71.649, 3.184, 2.957, 0.75, "", "", "", 
  "", "", "", "", "", "", "", "", "", "", "", "", "", "", "", "", "", "", "", 
  "", "", "", "", "", 628062., 46.28, 39.1, 14.762, 9.395, 16409.288, 1., 
  387.305, 10.08, 44., 47.9, "", 3.861, 76.88, 0.829}, 
 {"MNE", "Europe", "Montenegro", "2020-07-28", 2949., 56., 81.143, 45., 0., 
  1.429, 4695.396, 89.163, 129.196, 71.649, 0., 2.275, 0.71, "", "", "", "", 
  "", "", "", "", "", "", "", "", "", "", "", "", "", "", "", "", "", "", "", 
  "", "", "", "", 628062., 46.28, 39.1, 14.762, 9.395, 16409.288, 1., 
  387.305, 10.08, 44., 47.9, "", 3.861, 76.88, 0.829}, 
 {"MNE", "Europe", "Montenegro", "2020-07-29", 3016., 67., 77.714, 47., 2., 
  1.143, 4802.074, 106.677, 123.737, 74.833, 3.184, 1.82, 0.71, "", "", "", 
  "", "", "", "", "", "", "", "", "", "", "", "", "", "", "", "", "", "", "", 
  "", "", "", "", "", 628062., 46.28, 39.1, 14.762, 9.395, 16409.288, 1., 
  387.305, 10.08, 44., 47.9, "", 3.861, 76.88, 0.829}, 
 {"MNE", "Europe", "Montenegro", "2020-07-30", 3016., 0., 63.857, 47., 0., 
  1., 4802.074, 0., 101.673, 74.833, 0., 1.592, 0.7, "", "", "", "", "", "", 
  "", "", "", "", "", "", "", "", "", "", "", "", "", "", "", "", "", "", "", 
  "", "", 628062., 46.28, 39.1, 14.762, 9.395, 16409.288, 1., 387.305, 10.08, 
  44., 47.9, "", 3.861, 76.88, 0.829}, {"MNE", "Europe", "Montenegro", 
  "2020-07-31", 3073., 57., 58.286, 48., 1., 0.714, 4892.829, 90.755, 92.802, 
  76.426, 1.592, 1.137, 0.76, "", "", "", "", "", "", "", "", "", "", "", "", 
  "", "", "", "", "", "", "", "", "", "", "", "", "", "", "", 628062., 46.28, 
  39.1, 14.762, 9.395, 16409.288, 1., 387.305, 10.08, 44., 47.9, "", 3.861, 
  76.88, 0.829}, {"MNE", "Europe", "Montenegro", "2020-08-01", 3198., 125., 
  64.429, 50., 2., 1., 5091.854, 199.025, 102.583, 79.61, 3.184, 1.592, 0.84, 
  "", "", "", "", "", "", "", "", "", "", "", "", "", "", "", "", "", "", "", 
  "", "", "", "", "", "", "", "", 628062., 46.28, 39.1, 14.762, 9.395, 
  16409.288, 1., 387.305, 10.08, 44., 47.9, "", 3.861, 76.88, 0.829}, 
 {"MNE", "Europe", "Montenegro", "2020-08-02", 3258., 60., 65.571, 51., 1., 
  1.143, 5187.386, 95.532, 104.403, 81.202, 1.592, 1.82, 0.83, "", "", "", 
  "", "", "", "", "", "", "", "", "", "", "", "", "", "", "", "", "", "", "", 
  "", "", "", "", "", 628062., 46.28, 39.1, 14.762, 9.395, 16409.288, 1., 
  387.305, 10.08, 44., 47.9, "", 3.861, 76.88, 0.829}, 
 {"MNE", "Europe", "Montenegro", "2020-08-03", 3301., 43., 58.286, 52., 1., 
  1., 5255.851, 68.465, 92.802, 82.794, 1.592, 1.592, 0.81, "", "", "", "", 
  "", "", "", "", "", "", "", "", "", "", "", "", "", "", "", "", "", "", "", 
  "", "", "", "", 628062., 46.28, 39.1, 14.762, 9.395, 16409.288, 1., 
  387.305, 10.08, 44., 47.9, "", 3.861, 76.88, 0.829}, 
 {"MNE", "Europe", "Montenegro", "2020-08-04", 3361., 60., 58.857, 53., 1., 
  1.143, 5351.383, 95.532, 93.712, 84.387, 1.592, 1.82, 0.82, "", "", "", "", 
  "", "", "", "", "", "", "", "", "", "", "", "", "", "", "", "", "", "", "", 
  "", "", "", "", 628062., 46.28, 39.1, 14.762, 9.395, 16409.288, 1., 
  387.305, 10.08, 44., 47.9, "", 3.861, 76.88, 0.829}, 
 {"MNE", "Europe", "Montenegro", "2020-08-05", 3411., 50., 56.429, 57., 4., 
  1.429, 5430.992, 79.61, 89.846, 90.755, 6.369, 2.275, 0.82, "", "", "", "", 
  "", "", "", "", "", "", "", "", "", "", "", "", "", "", "", "", "", "", "", 
  "", "", "", "", 628062., 46.28, 39.1, 14.762, 9.395, 16409.288, 1., 
  387.305, 10.08, 44., 47.9, "", 3.861, 76.88, 0.829}, 
 {"MNE", "Europe", "Montenegro", "2020-08-06", 3480., 69., 66.286, 60., 3., 
  1.857, 5540.854, 109.862, 105.54, 95.532, 4.777, 2.957, 0.84, "", "", "", 
  "", "", "", "", "", "", "", "", "", "", "", "", "", "", "", "", "", "", "", 
  "", "", "", "", "", 628062., 46.28, 39.1, 14.762, 9.395, 16409.288, 1., 
  387.305, 10.08, 44., 47.9, "", 3.861, 76.88, 0.829}, 
 {"MNE", "Europe", "Montenegro", "2020-08-07", 3549., 69., 68., 61., 1., 
  1.857, 5650.716, 109.862, 108.27, 97.124, 1.592, 2.957, 0.83, "", "", "", 
  "", "", "", "", "", "", "", "", "", "", "", "", "", "", "", "", "", "", "", 
  "", "", "", "", "", 628062., 46.28, 39.1, 14.762, 9.395, 16409.288, 1., 
  387.305, 10.08, 44., 47.9, "", 3.861, 76.88, 0.829}, 
 {"MNE", "Europe", "Montenegro", "2020-08-08", 3588., 39., 55.714, 62., 1., 
  1.714, 5712.812, 62.096, 88.708, 98.716, 1.592, 2.729, 0.82, "", "", "", 
  "", "", "", "", "", "", "", "", "", "", "", "", "", "", "", "", "", "", "", 
  "", "", "", "", "", 628062., 46.28, 39.1, 14.762, 9.395, 16409.288, 1., 
  387.305, 10.08, 44., 47.9, "", 3.861, 76.88, 0.829}, 
 {"MNE", "Europe", "Montenegro", "2020-08-09", 3618., 30., 51.429, 64., 2., 
  1.857, 5760.578, 47.766, 81.885, 101.901, 3.184, 2.957, 0.85, "", "", "", 
  "", "", "", "", "", "", "", "", "", "", "", "", "", "", "", "", "", "", "", 
  "", "", "", "", "", 628062., 46.28, 39.1, 14.762, 9.395, 16409.288, 1., 
  387.305, 10.08, 44., 47.9, "", 3.861, 76.88, 0.829}, 
 {"MNE", "Europe", "Montenegro", "2020-08-10", 3696., 78., 56.429, 68., 4., 
  2.286, 5884.769, 124.192, 89.846, 108.27, 6.369, 3.639, 0.91, "", "", "", 
  "", "", "", "", "", "", "", "", "", "", "", "", "", "", "", "", "", "", "", 
  "", "", "", "", "", 628062., 46.28, 39.1, 14.762, 9.395, 16409.288, 1., 
  387.305, 10.08, 44., 47.9, "", 3.861, 76.88, 0.829}, 
 {"MNE", "Europe", "Montenegro", "2020-08-11", 3748., 52., 55.286, 71., 3., 
  2.571, 5967.564, 82.794, 88.026, 113.046, 4.777, 4.094, 0.91, "", "", "", 
  "", "", "", "", "", "", "", "", "", "", "", "", "", "", "", "", "", "", "", 
  "", "", "", "", "", 628062., 46.28, 39.1, 14.762, 9.395, 16409.288, 1., 
  387.305, 10.08, 44., 47.9, "", 3.861, 76.88, 0.829}, 
 {"MNE", "Europe", "Montenegro", "2020-08-12", 3813., 65., 57.429, 73., 2., 
  2.286, 6071.057, 103.493, 91.438, 116.231, 3.184, 3.639, 0.92, "", "", "", 
  "", "", "", "", "", "", "", "", "", "", "", "", "", "", "", "", "", "", "", 
  "", "", "", "", "", 628062., 46.28, 39.1, 14.762, 9.395, 16409.288, 1., 
  387.305, 10.08, 44., 47.9, "", 3.861, 76.88, 0.829}, 
 {"MNE", "Europe", "Montenegro", "2020-08-13", 3857., 44., 53.857, 73., 0., 
  1.857, 6141.113, 70.057, 85.751, 116.231, 0., 2.957, 0.91, "", "", "", "", 
  "", "", "", "", "", "", "", "", "", "", "", "", "", "", "", "", "", "", "", 
  "", "", "", "", 628062., 46.28, 39.1, 14.762, 9.395, 16409.288, 1., 
  387.305, 10.08, 44., 47.9, "", 3.861, 76.88, 0.829}, 
 {"MNE", "Europe", "Montenegro", "2020-08-14", 3930., 73., 54.429, 73., 0., 
  1.714, 6257.344, 116.231, 86.661, 116.231, 0., 2.729, 0.91, "", "", "", "", 
  "", "", "", "", "", "", "", "", "", "", "", "", "", "", "", "", "", "", "", 
  "", "", "", "", 628062., 46.28, 39.1, 14.762, 9.395, 16409.288, 1., 
  387.305, 10.08, 44., 47.9, "", 3.861, 76.88, 0.829}, 
 {"MNE", "Europe", "Montenegro", "2020-08-15", 3960., 30., 53.143, 75., 2., 
  1.857, 6305.11, 47.766, 84.614, 119.415, 3.184, 2.957, 0.9, "", "", "", "", 
  "", "", "", "", "", "", "", "", "", "", "", "", "", "", "", "", "", "", "", 
  "", "", "", "", 628062., 46.28, 39.1, 14.762, 9.395, 16409.288, 1., 
  387.305, 10.08, 44., 47.9, "", 3.861, 76.88, 0.829}, 
 {"MNE", "Europe", "Montenegro", "2020-08-16", 4035., 75., 59.571, 77., 2., 
  1.857, 6424.525, 119.415, 94.85, 122.599, 3.184, 2.957, 0.94, "", "", "", 
  "", "", "", "", "", "", "", "", "", "", "", "", "", "", "", "", "", "", "", 
  "", "", "", "", "", 628062., 46.28, 39.1, 14.762, 9.395, 16409.288, 1., 
  387.305, 10.08, 44., 47.9, "", 3.861, 76.88, 0.829}, 
 {"MNE", "Europe", "Montenegro", "2020-08-17", 4085., 50., 55.571, 80., 3., 
  1.714, 6504.135, 79.61, 88.481, 127.376, 4.777, 2.729, 0.92, "", "", "", 
  "", "", "", "", "", "", "", "", "", "", "", "", "", "", "", "", "", "", "", 
  "", "", "", "", "", 628062., 46.28, 39.1, 14.762, 9.395, 16409.288, 1., 
  387.305, 10.08, 44., 47.9, "", 3.861, 76.88, 0.829}, 
 {"MNE", "Europe", "Montenegro", "2020-08-18", 4132., 47., 54.857, 80., 0., 
  1.286, 6578.968, 74.833, 87.344, 127.376, 0., 2.047, 0.9, "", "", "", "", 
  "", "", "", "", "", "", "", "", "", "", "", "", "", "", "", "", "", "", "", 
  "", "", "", "", 628062., 46.28, 39.1, 14.762, 9.395, 16409.288, 1., 
  387.305, 10.08, 44., 47.9, "", 3.861, 76.88, 0.829}, 
 {"MNE", "Europe", "Montenegro", "2020-08-19", 4174., 42., 51.571, 80., 0., 
  1., 6645.841, 66.872, 82.112, 127.376, 0., 1.592, 0.89, "", "", "", "", "", 
  "", "", "", "", "", "", "", "", "", "", "", "", "", "", "", "", "", "", "", 
  "", "", "", 628062., 46.28, 39.1, 14.762, 9.395, 16409.288, 1., 387.305, 
  10.08, 44., 47.9, "", 3.861, 76.88, 0.829}, {"MNE", "Europe", "Montenegro", 
  "2020-08-20", 4229., 55., 53.143, 81., 1., 1.143, 6733.412, 87.571, 84.614, 
  128.968, 1.592, 1.82, 0.89, "", "", "", "", "", "", "", "", "", "", "", "", 
  "", "", "", "", "", "", "", "", "", "", "", "", "", "", "", 628062., 46.28, 
  39.1, 14.762, 9.395, 16409.288, 1., 387.305, 10.08, 44., 47.9, "", 3.861, 
  76.88, 0.829}, {"MNE", "Europe", "Montenegro", "2020-08-21", 4277., 48., 
  49.571, 82., 1., 1.286, 6809.837, 76.426, 78.928, 130.56, 1.592, 2.047, 
  0.89, "", "", "", "", "", "", "", "", "", "", "", "", "", "", "", "", "", 
  "", "", "", "", "", "", "", "", "", "", 628062., 46.28, 39.1, 14.762, 
  9.395, 16409.288, 1., 387.305, 10.08, 44., 47.9, "", 3.861, 76.88, 0.829}, 
 {"MNE", "Europe", "Montenegro", "2020-08-22", 4313., 36., 50.429, 84., 2., 
  1.286, 6867.156, 57.319, 80.292, 133.745, 3.184, 2.047, 0.9, "", "", "", 
  "", "", "", "", "", "", "", "", "", "", "", "", "", "", "", "", "", "", "", 
  "", "", "", "", "", 628062., 46.28, 39.1, 14.762, 9.395, 16409.288, 1., 
  387.305, 10.08, 44., 47.9, "", 3.861, 76.88, 0.829}, 
 {"MNE", "Europe", "Montenegro", "2020-08-23", 4343., 30., 44., 84., 0., 1., 
  6914.922, 47.766, 70.057, 133.745, 0., 1.592, 0.94, "", "", "", "", "", "", 
  "", "", "", "", "", "", "", "", "", "", "", "", "", "", "", "", "", "", "", 
  "", "", 628062., 46.28, 39.1, 14.762, 9.395, 16409.288, 1., 387.305, 10.08, 
  44., 47.9, "", 3.861, 76.88, 0.829}, {"MNE", "Europe", "Montenegro", 
  "2020-08-24", 4378., 35., 41.857, 84., 0., 0.571, 6970.649, 55.727, 66.645, 
  133.745, 0., 0.91, 1.02, "", "", "", "", "", "", "", "", "", "", "", "", 
  "", "", "", "", "", "", "", "", "", "", "", "", "", "", "", 628062., 46.28, 
  39.1, 14.762, 9.395, 16409.288, 1., 387.305, 10.08, 44., 47.9, "", 3.861, 
  76.88, 0.829}, {"MNE", "Europe", "Montenegro", "2020-08-25", 4444., 66., 
  44.571, 87., 3., 1., 7075.735, 105.085, 70.967, 138.521, 4.777, 1.592, 1.1, 
  "", "", "", "", "", "", "", "", "", "", "", "", "", "", "", "", "", "", "", 
  "", "", "", "", "", "", "", "", 628062., 46.28, 39.1, 14.762, 9.395, 
  16409.288, 1., 387.305, 10.08, 44., 47.9, "", 3.861, 76.88, 0.829}, 
 {"MNE", "Europe", "Montenegro", "2020-08-26", 4499., 55., 46.429, 88., 1., 
  1.143, 7163.306, 87.571, 73.924, 140.114, 1.592, 1.82, 1.16, "", "", "", 
  "", "", "", "", "", "", "", "", "", "", "", "", "", "", "", "", "", "", "", 
  "", "", "", "", "", 628062., 46.28, 39.1, 14.762, 9.395, 16409.288, 1., 
  387.305, 10.08, 44., 47.9, "", 3.861, 76.88, 0.829}, 
 {"MNE", "Europe", "Montenegro", "2020-08-27", 4558., 59., 47., 89., 1., 
  1.143, 7257.245, 93.94, 74.833, 141.706, 1.592, 1.82, 1.22, "", "", "", "", 
  "", "", "", "", "", "", "", "", "", "", "", "", "", "", "", "", "", "", "", 
  "", "", "", "", 628062., 46.28, 39.1, 14.762, 9.395, 16409.288, 1., 
  387.305, 10.08, 44., 47.9, "", 3.861, 76.88, 0.829}, 
 {"MNE", "Europe", "Montenegro", "2020-08-28", 4663., 105., 55.143, 92., 3., 
  1.429, 7424.426, 167.181, 87.798, 146.482, 4.777, 2.275, 1.28, "", "", "", 
  "", "", "", "", "", "", "", "", "", "", "", "", "", "", "", "", "", "", "", 
  "", "", "", "", "", 628062., 46.28, 39.1, 14.762, 9.395, 16409.288, 1., 
  387.305, 10.08, 44., 47.9, "", 3.861, 76.88, 0.829}, 
 {"MNE", "Europe", "Montenegro", "2020-08-29", 4727., 64., 59.143, 93., 1., 
  1.286, 7526.327, 101.901, 94.167, 148.075, 1.592, 2.047, 1.27, "", "", "", 
  "", "", "", "", "", "", "", "", "", "", "", "", "", "", "", "", "", "", "", 
  "", "", "", "", "", 628062., 46.28, 39.1, 14.762, 9.395, 16409.288, 1., 
  387.305, 10.08, 44., 47.9, "", 3.861, 76.88, 0.829}, 
 {"MNE", "Europe", "Montenegro", "2020-08-30", 4790., 63., 63.857, 98., 5., 
  2., 7626.636, 100.309, 101.673, 156.036, 7.961, 3.184, 1.28, "", "", "", 
  "", "", "", "", "", "", "", "", "", "", "", "", "", "", "", "", "", "", "", 
  "", "", "", "", "", 628062., 46.28, 39.1, 14.762, 9.395, 16409.288, 1., 
  387.305, 10.08, 44., 47.9, "", 3.861, 76.88, 0.829}, 
 {"MNE", "Europe", "Montenegro", "2020-08-31", 4835., 45., 65.286, 100., 2., 
  2.286, 7698.285, 71.649, 103.948, 159.22, 3.184, 3.639, 1.32, "", "", "", 
  "", "", "", "", "", "", "", "", "", "", "", "", "", "", "", "", "", "", "", 
  "", "", "", "", "", 628062., 46.28, 39.1, 14.762, 9.395, 16409.288, 1., 
  387.305, 10.08, 44., 47.9, "", 3.861, 76.88, 0.829}, 
 {"MNE", "Europe", "Montenegro", "2020-09-01", 4917., 82., 67.571, 102., 2., 
  2.143, 7828.845, 130.56, 107.587, 162.404, 3.184, 3.412, 1.39, "", "", "", 
  "", "", "", "", "", "", "", "", "", "", "", "", "", "", "", "", "", "", "", 
  "", "", "", "", "", 628062., 46.28, 39.1, 14.762, 9.395, 16409.288, 1., 
  387.305, 10.08, 44., 47.9, "", 3.861, 76.88, 0.829}, 
 {"MNE", "Europe", "Montenegro", "2020-09-02", 5019., 102., 74.286, 104., 2., 
  2.286, 7991.249, 162.404, 118.278, 165.589, 3.184, 3.639, 1.47, "", "", "", 
  "", "", "", "", "", "", "", "", "", "", "", "", "", "", "", "", "", "", "", 
  "", "", "", "", "", 628062., 46.28, 39.1, 14.762, 9.395, 16409.288, 1., 
  387.305, 10.08, 44., 47.9, "", 3.861, 76.88, 0.829}, 
 {"MNE", "Europe", "Montenegro", "2020-09-03", 5165., 146., 86.714, 104., 0., 
  2.143, 8223.71, 232.461, 138.066, 165.589, 0., 3.412, 1.53, "", "", "", "", 
  "", "", "", "", "", "", "", "", "", "", "", "", "", "", "", "", "", "", "", 
  "", "", "", "", 628062., 46.28, 39.1, 14.762, 9.395, 16409.288, 1., 
  387.305, 10.08, 44., 47.9, "", 3.861, 76.88, 0.829}, 
 {"MNE", "Europe", "Montenegro", "2020-09-04", 5275., 110., 87.429, 106., 2., 
  2., 8398.852, 175.142, 139.204, 168.773, 3.184, 3.184, 1.52, "", "", "", 
  "", "", "", "", "", "", "", "", "", "", "", "", "", "", "", "", "", "", "", 
  "", "", "", "", "", 628062., 46.28, 39.1, 14.762, 9.395, 16409.288, 1., 
  387.305, 10.08, 44., 47.9, "", 3.861, 76.88, 0.829}, 
 {"MNE", "Europe", "Montenegro", "2020-09-05", 5422., 147., 99.286, 107., 1., 
  2., 8632.906, 234.053, 158.083, 170.365, 1.592, 3.184, 1.54, "", "", "", 
  "", "", "", "", "", "", "", "", "", "", "", "", "", "", "", "", "", "", "", 
  "", "", "", "", "", 628062., 46.28, 39.1, 14.762, 9.395, 16409.288, 1., 
  387.305, 10.08, 44., 47.9, "", 3.861, 76.88, 0.829}, 
 {"MNE", "Europe", "Montenegro", "2020-09-06", 5553., 131., 109., 108., 1., 
  1.429, 8841.484, 208.578, 173.55, 171.958, 1.592, 2.275, 1.52, "", "", "", 
  "", "", "", "", "", "", "", "", "", "", "", "", "", "", "", "", "", "", "", 
  "", "", "", "", "", 628062., 46.28, 39.1, 14.762, 9.395, 16409.288, 1., 
  387.305, 10.08, 44., 47.9, "", 3.861, 76.88, 0.829}, 
 {"MNE", "Europe", "Montenegro", "2020-09-07", 5659., 106., 117.714, 109., 
  1., 1.286, 9010.257, 168.773, 187.425, 173.55, 1.592, 2.047, 1.52, "", "", 
  "", "", "", "", "", "", "", "", "", "", "", "", "", "", "", "", "", "", "", 
  "", "", "", "", "", "", 628062., 46.28, 39.1, 14.762, 9.395, 16409.288, 1., 
  387.305, 10.08, 44., 47.9, "", 3.861, 76.88, 0.829}, 
 {"MNE", "Europe", "Montenegro", "2020-09-08", 5875., 216., 136.857, 112., 
  3., 1.429, 9354.172, 343.915, 217.904, 178.326, 4.777, 2.275, 1.54, "", "", 
  "", "", "", "", "", "", "", "", "", "", "", "", "", "", "", "", "", "", "", 
  "", "", "", "", "", "", 628062., 46.28, 39.1, 14.762, 9.395, 16409.288, 1., 
  387.305, 10.08, 44., 47.9, "", 3.861, 76.88, 0.829}, 
 {"MNE", "Europe", "Montenegro", "2020-09-09", 6094., 219., 153.571, 114., 
  2., 1.429, 9702.864, 348.692, 244.516, 181.511, 3.184, 2.275, 1.48, "", "", 
  "", "", "", "", "", "", "", "", "", "", "", "", "", "", "", "", "", "", "", 
  "", "", "", "", "", "", 628062., 46.28, 39.1, 14.762, 9.395, 16409.288, 1., 
  387.305, 10.08, 44., 47.9, "", 3.861, 76.88, 0.829}, 
 {"MNE", "Europe", "Montenegro", "2020-09-10", 6222., 128., 151., 114., 0., 
  1.429, 9906.665, 203.802, 240.422, 181.511, 0., 2.275, 1.39, "", "", "", 
  "", "", "", "", "", "", "", "", "", "", "", "", "", "", "", "", "", "", "", 
  "", "", "", "", "", 628062., 46.28, 39.1, 14.762, 9.395, 16409.288, 1., 
  387.305, 10.08, 44., 47.9, "", 3.861, 76.88, 0.829}, 
 {"MNE", "Europe", "Montenegro", "2020-09-11", 6385., 163., 158.571, 115., 
  1., 1.286, 10166.194, 259.529, 252.477, 183.103, 1.592, 2.047, 1.35, "", 
  "", "", "", "", "", "", "", "", "", "", "", "", "", "", "", "", "", "", "", 
  "", "", "", "", "", "", "", 628062., 46.28, 39.1, 14.762, 9.395, 16409.288, 
  1., 387.305, 10.08, 44., 47.9, "", 3.861, 76.88, 0.829}, 
 {"MNE", "Europe", "Montenegro", "2020-09-12", 6530., 145., 158.286, 118., 
  3., 1.571, 10397.063, 230.869, 252.022, 187.88, 4.777, 2.502, 1.34, "", "", 
  "", "", "", "", "", "", "", "", "", "", "", "", "", "", "", "", "", "", "", 
  "", "", "", "", "", "", 628062., 46.28, 39.1, 14.762, 9.395, 16409.288, 1., 
  387.305, 10.08, 44., 47.9, "", 3.861, 76.88, 0.829}, 
 {"MNE", "Europe", "Montenegro", "2020-09-13", 6712., 182., 165.571, 120., 
  2., 1.714, 10686.843, 289.78, 263.623, 191.064, 3.184, 2.729, 1.34, "", "", 
  "", "", "", "", "", "", "", "", "", "", "", "", "", "", "", "", "", "", "", 
  "", "", "", "", "", "", 628062., 46.28, 39.1, 14.762, 9.395, 16409.288, 1., 
  387.305, 10.08, 44., 47.9, "", 3.861, 76.88, 0.829}, 
 {"MNE", "Europe", "Montenegro", "2020-09-14", 6900., 188., 177.286, 121., 
  1., 1.714, 10986.177, 299.334, 282.274, 192.656, 1.592, 2.729, 1.36, "", 
  "", "", "", "", "", "", "", "", "", "", "", "", "", "", "", "", "", "", "", 
  "", "", "", "", "", "", "", 628062., 46.28, 39.1, 14.762, 9.395, 16409.288, 
  1., 387.305, 10.08, 44., 47.9, "", 3.861, 76.88, 0.829}, 
 {"MNE", "Europe", "Montenegro", "2020-09-15", 7061., 161., 169.429, 123., 
  2., 1.571, 11242.521, 256.344, 269.764, 195.841, 3.184, 2.502, 1.35, "", 
  "", "", "", "", "", "", "", "", "", "", "", "", "", "", "", "", "", "", "", 
  "", "", "", "", "", "", "", 628062., 46.28, 39.1, 14.762, 9.395, 16409.288, 
  1., 387.305, 10.08, 44., 47.9, "", 3.861, 76.88, 0.829}, 
 {"MNE", "Europe", "Montenegro", "2020-09-16", 7291., 230., 171., 126., 3., 
  1.714, 11608.727, 366.206, 272.266, 200.617, 4.777, 2.729, 1.38, "", "", 
  "", "", "", "", "", "", "", "", "", "", "", "", "", "", "", "", "", "", "", 
  "", "", "", "", "", "", 628062., 46.28, 39.1, 14.762, 9.395, 16409.288, 1., 
  387.305, 10.08, 44., 47.9, "", 3.861, 76.88, 0.829}, 
 {"MNE", "Europe", "Montenegro", "2020-09-17", 7503., 212., 183., 129., 3., 
  2.143, 11946.273, 337.546, 291.373, 205.394, 4.777, 3.412, 1.4, "", "", "", 
  "", "", "", "", "", "", "", "", "", "", "", "", "", "", "", "", "", "", "", 
  "", "", "", "", "", 628062., 46.28, 39.1, 14.762, 9.395, 16409.288, 1., 
  387.305, 10.08, 44., 47.9, "", 3.861, 76.88, 0.829}, 
 {"MNE", "Europe", "Montenegro", "2020-09-18", 7711., 208., 189.429, 133., 
  4., 2.571, 12277.45, 331.177, 301.608, 211.763, 6.369, 4.094, 1.43, "", "", 
  "", "", "", "", "", "", "", "", "", "", "", "", "", "", "", "", "", "", "", 
  "", "", "", "", "", "", 628062., 46.28, 39.1, 14.762, 9.395, 16409.288, 1., 
  387.305, 10.08, 44., 47.9, "", 3.861, 76.88, 0.829}, 
 {"MNE", "Europe", "Montenegro", "2020-09-19", 7898., 187., 195.429, 134., 
  1., 2.286, 12575.192, 297.741, 311.161, 213.355, 1.592, 3.639, 1.51, "", 
  "", "", "", "", "", "", "", "", "", "", "", "", "", "", "", "", "", "", "", 
  "", "", "", "", "", "", "", 628062., 46.28, 39.1, 14.762, 9.395, 16409.288, 
  1., 387.305, 10.08, 44., 47.9, "", 3.861, 76.88, 0.829}, 
 {"MNE", "Europe", "Montenegro", "2020-09-20", 8612., 714., 271.429, 136., 
  2., 2.286, 13712.022, 1136.83, 432.168, 216.539, 3.184, 3.639, 1.61, "", 
  "", "", "", "", "", "", "", "", "", "", "", "", "", "", "", "", "", "", "", 
  "", "", "", "", "", "", "", 628062., 46.28, 39.1, 14.762, 9.395, 16409.288, 
  1., 387.305, 10.08, 44., 47.9, "", 3.861, 76.88, 0.829}, 
 {"MNE", "Europe", "Montenegro", "2020-09-21", 8842., 230., 277.429, 138., 
  2., 2.429, 14078.228, 366.206, 441.722, 219.724, 3.184, 3.867, 1.46, "", 
  "", "", "", "", "", "", "", "", "", "", "", "", "", "", "", "", "", "", "", 
  "", "", "", "", "", "", "", 628062., 46.28, 39.1, 14.762, 9.395, 16409.288, 
  1., 387.305, 10.08, 44., 47.9, "", 3.861, 76.88, 0.829}, 
 {"MNE", "Europe", "Montenegro", "2020-09-22", 9138., 296., 296.714, 146., 
  8., 3.286, 14549.519, 471.291, 472.428, 232.461, 12.738, 5.232, 1.33, "", 
  "", "", "", "", "", "", "", "", "", "", "", "", "", "", "", "", "", "", "", 
  "", "", "", "", "", "", "", 628062., 46.28, 39.1, 14.762, 9.395, 16409.288, 
  1., 387.305, 10.08, 44., 47.9, "", 3.861, 76.88, 0.829}, 
 {"MNE", "Europe", "Montenegro", "2020-09-23", 9428., 290., 305.286, 151., 
  5., 3.571, 15011.257, 461.738, 486.076, 240.422, 7.961, 5.686, 1.22, "", 
  "", "", "", "", "", "", "", "", "", "", "", "", "", "", "", "", "", "", "", 
  "", "", "", "", "", "", "", 628062., 46.28, 39.1, 14.762, 9.395, 16409.288, 
  1., 387.305, 10.08, 44., 47.9, "", 3.861, 76.88, 0.829}, 
 {"MNE", "Europe", "Montenegro", "2020-09-24", 9717., 289., 316.286, 154., 
  3., 3.571, 15471.403, 460.146, 503.59, 245.199, 4.777, 5.686, 1.12, "", "", 
  "", "", "", "", "", "", "", "", "", "", "", "", "", "", "", "", "", "", "", 
  "", "", "", "", "", "", 628062., 46.28, 39.1, 14.762, 9.395, 16409.288, 1., 
  387.305, 10.08, 44., 47.9, "", 3.861, 76.88, 0.829}, 
 {"MNE", "Europe", "Montenegro", "2020-09-25", 9962., 245., 321.571, 155., 
  1., 3.143, 15861.491, 390.089, 512.006, 246.791, 1.592, 5.004, 1.03, "", 
  "", "", "", "", "", "", "", "", "", "", "", "", "", "", "", "", "", "", "", 
  "", "", "", "", "", "", "", 628062., 46.28, 39.1, 14.762, 9.395, 16409.288, 
  1., 387.305, 10.08, 44., 47.9, "", 3.861, 76.88, 0.829}, 
 {"MNE", "Europe", "Montenegro", "2020-09-26", 10197., 235., 328.429, 158., 
  3., 3.429, 16235.658, 374.167, 522.924, 251.568, 4.777, 5.459, 0.99, "", 
  "", "", "", "", "", "", "", "", "", "", "", "", "", "", "", "", "", "", "", 
  "", "", "", "", "", "", "", 628062., 46.28, 39.1, 14.762, 9.395, 16409.288, 
  1., 387.305, 10.08, 44., 47.9, "", 3.861, 76.88, 0.829}, 
 {"MNE", "Europe", "Montenegro", "2020-09-27", 10313., 116., 243., 158., 0., 
  3.143, 16420.353, 184.695, 386.904, 251.568, 0., 5.004, 0.93, "", "", "", 
  "", "", "", "", "", "", "", "", "", "", "", "", "", "", "", "", "", "", "", 
  "", "", "", "", "", 628062., 46.28, 39.1, 14.762, 9.395, 16409.288, 1., 
  387.305, 10.08, 44., 47.9, "", 3.861, 76.88, 0.829}, 
 {"MNE", "Europe", "Montenegro", "2020-09-28", 10441., 128., 228.429, 163., 
  5., 3.571, 16624.155, 203.802, 363.704, 259.529, 7.961, 5.686, 0.95, "", 
  "", "", "", "", "", "", "", "", "", "", "", "", "", "", "", "", "", "", "", 
  "", "", "", "", "", "", "", 628062., 46.28, 39.1, 14.762, 9.395, 16409.288, 
  1., 387.305, 10.08, 44., 47.9, "", 3.861, 76.88, 0.829}, 
 {"MNE", "Europe", "Montenegro", "2020-09-29", 10575., 134., 205.286, 164., 
  1., 2.571, 16837.51, 213.355, 326.856, 261.121, 1.592, 4.094, 0.99, "", "", 
  "", "", "", "", "", "", "", "", "", "", "", "", "", "", "", "", "", "", "", 
  "", "", "", "", "", "", 628062., 46.28, 39.1, 14.762, 9.395, 16409.288, 1., 
  387.305, 10.08, 44., 47.9, "", 3.861, 76.88, 0.829}, 
 {"MNE", "Europe", "Montenegro", "2020-09-30", 10772., 197., 192., 169., 5., 
  2.571, 17151.173, 313.663, 305.702, 269.082, 7.961, 4.094, 1.06, "", "", 
  "", "", "", "", "", "", "", "", "", "", "", "", "", "", "", "", "", "", "", 
  "", "", "", "", "", "", 628062., 46.28, 39.1, 14.762, 9.395, 16409.288, 1., 
  387.305, 10.08, 44., 47.9, "", 3.861, 76.88, 0.829}, 
 {"MNE", "Europe", "Montenegro", "2020-10-01", 10987., 215., 181.429, 170., 
  1., 2.286, 17493.496, 342.323, 288.87, 270.674, 1.592, 3.639, 1.16, "", "", 
  "", "", "", "", "", "", "", "", "", "", "", "", "", "", "", "", "", "", "", 
  "", "", "", "", "", "", 628062., 46.28, 39.1, 14.762, 9.395, 16409.288, 1., 
  387.305, 10.08, 44., 47.9, "", 3.861, 76.88, 0.829}, 
 {"MNE", "Europe", "Montenegro", "2020-10-02", 11690., 703., 246.857, 172., 
  2., 2.429, 18612.812, 1119.316, 393.046, 273.858, 3.184, 3.867, 1.26, "", 
  "", "", "", "", "", "", "", "", "", "", "", "", "", "", "", "", "", "", "", 
  "", "", "", "", "", "", "", 628062., 46.28, 39.1, 14.762, 9.395, 16409.288, 
  1., 387.305, 10.08, 44., 47.9, "", 3.861, 76.88, 0.829}, 
 {"MNE", "Europe", "Montenegro", "2020-10-03", 11934., 244., 248.143, 174., 
  2., 2.286, 19001.309, 388.497, 395.093, 277.043, 3.184, 3.639, 1.17, "", 
  "", "", "", "", "", "", "", "", "", "", "", "", "", "", "", "", "", "", "", 
  "", "", "", "", "", "", "", 628062., 46.28, 39.1, 14.762, 9.395, 16409.288, 
  1., 387.305, 10.08, 44., 47.9, "", 3.861, 76.88, 0.829}, 
 {"MNE", "Europe", "Montenegro", "2020-10-04", 12127., 193., 259.143, 179., 
  5., 3., 19308.603, 307.295, 412.607, 285.004, 7.961, 4.777, 1.09, "", "", 
  "", "", "", "", "", "", "", "", "", "", "", "", "", "", "", "", "", "", "", 
  "", "", "", "", "", "", 628062., 46.28, 39.1, 14.762, 9.395, 16409.288, 1., 
  387.305, 10.08, 44., 47.9, "", 3.861, 76.88, 0.829}, 
 {"MNE", "Europe", "Montenegro", "2020-10-05", 12359., 232., 274., 182., 3., 
  2.714, 19677.994, 369.39, 436.263, 289.78, 4.777, 4.322, 1.06, "", "", "", 
  "", "", "", "", "", "", "", "", "", "", "", "", "", "", "", "", "", "", "", 
  "", "", "", "", "", 628062., 46.28, 39.1, 14.762, 9.395, 16409.288, 1., 
  387.305, 10.08, 44., 47.9, "", 3.861, 76.88, 0.829}, 
 {"MNE", "Europe", "Montenegro", "2020-10-06", 12584., 225., 287., 188., 6., 
  3.429, 20036.238, 358.245, 456.961, 299.334, 9.553, 5.459, 1.02, "", "", 
  "", "", "", "", "", "", "", "", "", "", "", "", "", "", "", "", "", "", "", 
  "", "", "", "", "", "", 628062., 46.28, 39.1, 14.762, 9.395, 16409.288, 1., 
  387.305, 10.08, 44., 47.9, "", 3.861, 76.88, 0.829}, 
 {"MNE", "Europe", "Montenegro", "2020-10-07", 12794., 210., 288.857, 190., 
  2., 3., 20370.6, 334.362, 459.918, 302.518, 3.184, 4.777, 0.99, "", "", "", 
  "", "", "", "", "", "", "", "", "", "", "", "", "", "", "", "", "", "", "", 
  "", "", "", "", "", 628062., 46.28, 39.1, 14.762, 9.395, 16409.288, 1., 
  387.305, 10.08, 44., 47.9, "", 3.861, 76.88, 0.829}, 
 {"MNE", "Europe", "Montenegro", "2020-10-08", 13004., 210., 288.143, 191., 
  1., 3., 20704.962, 334.362, 458.781, 304.11, 1.592, 4.777, 0.99, "", "", 
  "", "", "", "", "", "", "", "", "", "", "", "", "", "", "", "", "", "", "", 
  "", "", "", "", "", "", 628062., 46.28, 39.1, 14.762, 9.395, 16409.288, 1., 
  387.305, 10.08, 44., 47.9, "", 3.861, 76.88, 0.829}, 
 {"MNE", "Europe", "Montenegro", "2020-10-09", 13348., 344., 236.857, 194., 
  3., 3.143, 21252.679, 547.717, 377.124, 308.887, 4.777, 5.004, 1., "", "", 
  "", "", "", "", "", "", "", "", "", "", "", "", "", "", "", "", "", "", "", 
  "", "", "", "", "", "", 628062., 46.28, 39.1, 14.762, 9.395, 16409.288, 1., 
  387.305, 10.08, 44., 47.9, "", 3.861, 76.88, 0.829}, 
 {"MNE", "Europe", "Montenegro", "2020-10-10", 13641., 293., 243.857, 198., 
  4., 3.429, 21719.193, 466.514, 388.269, 315.256, 6.369, 5.459, 1.02, "", 
  "", "", "", "", "", "", "", "", "", "", "", "", "", "", "", "", "", "", "", 
  "", "", "", "", "", "", "", 628062., 46.28, 39.1, 14.762, 9.395, 16409.288, 
  1., 387.305, 10.08, 44., 47.9, "", 3.861, 76.88, 0.829}, 
 {"MNE", "Europe", "Montenegro", "2020-10-11", 13869., 228., 248.857, 202., 
  4., 3.286, 22082.215, 363.021, 396.23, 321.624, 6.369, 5.232, 1., "", "", 
  "", "", "", "", "", "", "", "", "", "", "", "", "", "", "", "", "", "", "", 
  "", "", "", "", "", "", 628062., 46.28, 39.1, 14.762, 9.395, 16409.288, 1., 
  387.305, 10.08, 44., 47.9, "", 3.861, 76.88, 0.829}, 
 {"MNE", "Europe", "Montenegro", "2020-10-12", 14050., 181., 241.571, 211., 
  9., 4.143, 22370.403, 288.188, 384.63, 335.954, 14.33, 6.596, 0.98, "", "", 
  "", "", "", "", "", "", "", "", "", "", "", "", "", "", "", "", "", "", "", 
  "", "", "", "", "", "", 628062., 46.28, 39.1, 14.762, 9.395, 16409.288, 1., 
  387.305, 10.08, 44., 47.9, "", 3.861, 76.88, 0.829}, 
 {"MNE", "Europe", "Montenegro", "2020-10-13", 14268., 218., 240.571, 213., 
  2., 3.571, 22717.502, 347.099, 383.038, 339.138, 3.184, 5.686, 0.98, "", 
  "", "", "", "", "", "", "", "", "", "", "", "", "", "", "", "", "", "", "", 
  "", "", "", "", "", "", "", 628062., 46.28, 39.1, 14.762, 9.395, 16409.288, 
  1., 387.305, 10.08, 44., 47.9, "", 3.861, 76.88, 0.829}, 
 {"MNE", "Europe", "Montenegro", "2020-10-14", 14461., 193., 238.143, 217., 
  4., 3.857, 23024.797, 307.295, 379.171, 345.507, 6.369, 6.141, 0.98, "", 
  "", "", "", "", "", "", "", "", "", "", "", "", "", "", "", "", "", "", "", 
  "", "", "", "", "", "", "", 628062., 46.28, 39.1, 14.762, 9.395, 16409.288, 
  1., 387.305, 10.08, 44., 47.9, "", 3.861, 76.88, 0.829}, 
 {"MNE", "Europe", "Montenegro", "2020-10-15", 14672., 211., 238.286, 221., 
  4., 4.286, 23360.751, 335.954, 379.398, 351.876, 6.369, 6.824, 1.02, "", 
  "", "", "", "", "", "", "", "", "", "", "", "", "", "", "", "", "", "", "", 
  "", "", "", "", "", "", "", 628062., 46.28, 39.1, 14.762, 9.395, 16409.288, 
  1., 387.305, 10.08, 44., 47.9, "", 3.861, 76.88, 0.829}, 
 {"MNE", "Europe", "Montenegro", "2020-10-16", 15281., 609., 276.143, 228., 
  7., 4.857, 24330.401, 969.649, 439.675, 363.021, 11.145, 7.734, 1.06, "", 
  "", "", "", "", "", "", "", "", "", "", "", "", "", "", "", "", "", "", "", 
  "", "", "", "", "", "", "", 628062., 46.28, 39.1, 14.762, 9.395, 16409.288, 
  1., 387.305, 10.08, 44., 47.9, "", 3.861, 76.88, 0.829}, 
 {"MNE", "Europe", "Montenegro", "2020-10-17", 15427., 146., 255.143, 231., 
  3., 4.714, 24562.862, 232.461, 406.238, 367.798, 4.777, 7.506, 0.98, "", 
  "", "", "", "", "", "", "", "", "", "", "", "", "", "", "", "", "", "", "", 
  "", "", "", "", "", "", "", 628062., 46.28, 39.1, 14.762, 9.395, 16409.288, 
  1., 387.305, 10.08, 44., 47.9, "", 3.861, 76.88, 0.829}, 
 {"MNE", "Europe", "Montenegro", "2020-10-18", 15615., 188., 249.429, 236., 
  5., 4.857, 24862.195, 299.334, 397.14, 375.759, 7.961, 7.734, 0.91, "", "", 
  "", "", "", "", "", "", "", "", "", "", "", "", "", "", "", "", "", "", "", 
  "", "", "", "", "", "", 628062., 46.28, 39.1, 14.762, 9.395, 16409.288, 1., 
  387.305, 10.08, 44., 47.9, "", 3.861, 76.88, 0.829}, 
 {"MNE", "Europe", "Montenegro", "2020-10-19", 15760., 145., 244.286, 240., 
  4., 4.143, 25093.064, 230.869, 388.952, 382.128, 6.369, 6.596, 0.87, "", 
  "", "", "", "", "", "", "", "", "", "", "", "", "", "", "", "", "", "", "", 
  "", "", "", "", "", "", "", 628062., 46.28, 39.1, 14.762, 9.395, 16409.288, 
  1., 387.305, 10.08, 44., 47.9, "", 3.861, 76.88, 0.829}, 
 {"MNE", "Europe", "Montenegro", "2020-10-20", 15892., 132., 232., 247., 7., 
  4.857, 25303.234, 210.17, 369.39, 393.273, 11.145, 7.734, 0.84, "", "", "", 
  "", "", "", "", "", "", "", "", "", "", "", "", "", "", "", "", "", "", "", 
  "", "", "", "", "", 628062., 46.28, 39.1, 14.762, 9.395, 16409.288, 1., 
  387.305, 10.08, 44., 47.9, "", 3.861, 76.88, 0.829}, 
 {"MNE", "Europe", "Montenegro", "2020-10-21", 16069., 177., 229.714, 250., 
  3., 4.714, 25585.054, 281.819, 365.751, 398.05, 4.777, 7.506, 0.84, "", "", 
  "", "", "", "", "", "", "", "", "", "", "", "", "", "", "", "", "", "", "", 
  "", "", "", "", "", "", 628062., 46.28, 39.1, 14.762, 9.395, 16409.288, 1., 
  387.305, 10.08, 44., 47.9, "", 3.861, 76.88, 0.829}, 
 {"MNE", "Europe", "Montenegro", "2020-10-22", 16259., 190., 226.714, 253., 
  3., 4.571, 25887.572, 302.518, 360.974, 402.826, 4.777, 7.279, 0.86, "", 
  "", "", "", "", "", "", "", "", "", "", "", "", "", "", "", "", "", "", "", 
  "", "", "", "", "", "", "", 628062., 46.28, 39.1, 14.762, 9.395, 16409.288, 
  1., 387.305, 10.08, 44., 47.9, "", 3.861, 76.88, 0.829}, 
 {"MNE", "Europe", "Montenegro", "2020-10-23", 16436., 177., 165., 255., 2., 
  3.857, 26169.391, 281.819, 262.713, 406.011, 3.184, 6.141, 0.88, "", "", 
  "", "", "", "", "", "", "", "", "", "", "", "", "", "", "", "", "", "", "", 
  "", "", "", "", "", "", 628062., 46.28, 39.1, 14.762, 9.395, 16409.288, 1., 
  387.305, 10.08, 44., 47.9, "", 3.861, 76.88, 0.829}, 
 {"MNE", "Europe", "Montenegro", "2020-10-24", 16629., 193., 171.714, 263., 
  8., 4.571, 26476.685, 307.295, 273.403, 418.748, 12.738, 7.279, 0.95, "", 
  "", "", "", "", "", "", "", "", "", "", "", "", "", "", "", "", "", "", "", 
  "", "", "", "", "", "", "", 628062., 46.28, 39.1, 14.762, 9.395, 16409.288, 
  1., 387.305, 10.08, 44., 47.9, "", 3.861, 76.88, 0.829}, 
 {"MNE", "Europe", "Montenegro", "2020-10-25", 16797., 168., 168.857, 266., 
  3., 4.286, 26744.175, 267.49, 268.854, 423.525, 4.777, 6.824, 1., "", "", 
  "", "", "", "", "", "", "", "", "", "", "", "", "", "", "", "", "", "", "", 
  "", "", "", "", "", "", 628062., 46.28, 39.1, 14.762, 9.395, 16409.288, 1., 
  387.305, 10.08, 44., 47.9, "", 3.861, 76.88, 0.829}, 
 {"MNE", "Europe", "Montenegro", "2020-10-26", 16909., 112., 164.143, 270., 
  4., 4.286, 26922.501, 178.326, 261.348, 429.894, 6.369, 6.824, 1.05, "", 
  "", "", "", "", "", "", "", "", "", "", "", "", "", "", "", "", "", "", "", 
  "", "", "", "", "", "", "", 628062., 46.28, 39.1, 14.762, 9.395, 16409.288, 
  1., 387.305, 10.08, 44., 47.9, "", 3.861, 76.88, 0.829}, 
 {"MNE", "Europe", "Montenegro", "2020-10-27", 17091., 182., 171.286, 275., 
  5., 4., 27212.282, 289.78, 272.721, 437.855, 7.961, 6.369, 1.15, "", "", 
  "", "", "", "", "", "", "", "", "", "", "", "", "", "", "", "", "", "", "", 
  "", "", "", "", "", "", 628062., 46.28, 39.1, 14.762, 9.395, 16409.288, 1., 
  387.305, 10.08, 44., 47.9, "", 3.861, 76.88, 0.829}, 
 {"MNE", "Europe", "Montenegro", "2020-10-28", 17392., 301., 189., 282., 7., 
  4.571, 27691.534, 479.252, 300.926, 449., 11.145, 7.279, 1.26, "", "", "", 
  "", "", "", "", "", "", "", "", "", "", "", "", "", "", "", "", "", "", "", 
  "", "", "", "", "", 628062., 46.28, 39.1, 14.762, 9.395, 16409.288, 1., 
  387.305, 10.08, 44., 47.9, "", 3.861, 76.88, 0.829}, 
 {"MNE", "Europe", "Montenegro", "2020-10-29", 17746., 354., 212.429, 290., 
  8., 5.286, 28255.172, 563.639, 338.229, 461.738, 12.738, 8.416, 1.36, "", 
  "", "", "", "", "", "", "", "", "", "", "", "", "", "", "", "", "", "", "", 
  "", "", "", "", "", "", "", 628062., 46.28, 39.1, 14.762, 9.395, 16409.288, 
  1., 387.305, 10.08, 44., 47.9, "", 3.861, 76.88, 0.829}, 
 {"MNE", "Europe", "Montenegro", "2020-10-30", 18066., 320., 232.857, 294., 
  4., 5.571, 28764.676, 509.504, 370.755, 468.107, 6.369, 8.871, 1.41, "", 
  "", "", "", "", "", "", "", "", "", "", "", "", "", "", "", "", "", "", "", 
  "", "", "", "", "", "", "", 628062., 46.28, 39.1, 14.762, 9.395, 16409.288, 
  1., 387.305, 10.08, 44., 47.9, "", 3.861, 76.88, 0.829}, 
 {"MNE", "Europe", "Montenegro", "2020-10-31", 18341., 275., 244.571, 301., 
  7., 5.429, 29202.531, 437.855, 389.407, 479.252, 11.145, 8.643, 1.49, "", 
  "", "", "", "", "", "", "", "", "", "", "", "", "", "", "", "", "", "", "", 
  "", "", "", "", "", "", "", 628062., 46.28, 39.1, 14.762, 9.395, 16409.288, 
  1., 387.305, 10.08, 44., 47.9, "", 3.861, 76.88, 0.829}, 
 {"MNE", "Europe", "Montenegro", "2020-11-01", 18714., 373., 273.857, 313., 
  12., 6.714, 29796.421, 593.89, 436.035, 498.358, 19.106, 10.69, 1.58, "", 
  "", "", "", "", "", "", "", "", "", "", "", "", "", "", "", "", "", "", "", 
  "", "", "", "", "", "", "", 628062., 46.28, 39.1, 14.762, 9.395, 16409.288, 
  1., 387.305, 10.08, 44., 47.9, "", 3.861, 76.88, 0.829}, 
 {"MNE", "Europe", "Montenegro", "2020-11-02", 19210., 496., 328.714, 320., 
  7., 7.143, 30586.152, 789.731, 523.379, 509.504, 11.145, 11.373, 1.66, "", 
  "", "", "", "", "", "", "", "", "", "", "", "", "", "", "", "", "", "", "", 
  "", "", "", "", "", "", "", 628062., 46.28, 39.1, 14.762, 9.395, 16409.288, 
  1., 387.305, 10.08, 44., 47.9, "", 3.861, 76.88, 0.829}, 
 {"MNE", "Europe", "Montenegro", "2020-11-03", 19977., 767., 412.286, 322., 
  2., 6.714, 31807.369, 1221.217, 656.441, 512.688, 3.184, 10.69, 1.71, "", 
  "", "", "", "", "", "", "", "", "", "", "", "", "", "", "", "", "", "", "", 
  "", "", "", "", "", "", "", 628062., 46.28, 39.1, 14.762, 9.395, 16409.288, 
  1., 387.305, 10.08, 44., 47.9, "", 3.861, 76.88, 0.829}, 
 {"MNE", "Europe", "Montenegro", "2020-11-04", 20851., 874., 494.143, 326., 
  4., 6.286, 33198.952, 1391.582, 786.774, 519.057, 6.369, 10.008, 1.65, "", 
  "", "", "", "", "", "", "", "", "", "", "", "", "", "", "", "", "", "", "", 
  "", "", "", "", "", "", "", 628062., 46.28, 39.1, 14.762, 9.395, 16409.288, 
  1., 387.305, 10.08, 44., 47.9, "", 3.861, 76.88, 0.829}, 
 {"MNE", "Europe", "Montenegro", "2020-11-05", 21533., 682., 541., 328., 2., 
  5.429, 34284.832, 1085.88, 861.38, 522.241, 3.184, 8.643, 1.52, "", "", "", 
  "", "", "", "", "", "", "", "", "", "", "", "", "", "", "", "", "", "", "", 
  "", "", "", "", "", 628062., 46.28, 39.1, 14.762, 9.395, 16409.288, 1., 
  387.305, 10.08, 44., 47.9, "", 3.861, 76.88, 0.829}, 
 {"MNE", "Europe", "Montenegro", "2020-11-06", 22079., 546., 573.286, 328., 
  0., 4.857, 35154.173, 869.341, 912.785, 522.241, 0., 7.734, 1.4, "", "", 
  "", "", "", "", "", "", "", "", "", "", "", "", "", "", "", "", "", "", "", 
  "", "", "", "", "", "", 628062., 46.28, 39.1, 14.762, 9.395, 16409.288, 1., 
  387.305, 10.08, 44., 47.9, "", 3.861, 76.88, 0.829}, 
 {"MNE", "Europe", "Montenegro", "2020-11-07", 22379., 300., 576.857, 333., 
  5., 4.571, 35631.833, 477.66, 918.472, 530.202, 7.961, 7.279, 1.31, "", "", 
  "", "", "", "", "", "", "", "", "", "", "", "", "", "", "", "", "", "", "", 
  "", "", "", "", "", "", 628062., 46.28, 39.1, 14.762, 9.395, 16409.288, 1., 
  387.305, 10.08, 44., 47.9, "", 3.861, 76.88, 0.829}, 
 {"MNE", "Europe", "Montenegro", "2020-11-08", 22805., 426., 584.429, 337., 
  4., 3.429, 36310.11, 678.277, 930.527, 536.571, 6.369, 5.459, 1.3, "", "", 
  "", "", "", "", "", "", "", "", "", "", "", "", "", "", "", "", "", "", "", 
  "", "", "", "", "", "", 628062., 46.28, 39.1, 14.762, 9.395, 16409.288, 1., 
  387.305, 10.08, 44., 47.9, "", 3.861, 76.88, 0.829}, 
 {"MNE", "Europe", "Montenegro", "2020-11-09", 23608., 803., 628.286, 342., 
  5., 3.143, 37588.646, 1278.536, 1000.356, 544.532, 7.961, 5.004, 1.3, "", 
  "", "", "", "", "", "", "", "", "", "", "", "", "", "", "", "", "", "", "", 
  "", "", "", "", "", "", "", 628062., 46.28, 39.1, 14.762, 9.395, 16409.288, 
  1., 387.305, 10.08, 44., 47.9, "", 3.861, 76.88, 0.829}, 
 {"MNE", "Europe", "Montenegro", "2020-11-10", 24154., 546., 596.714, 349., 
  7., 3.857, 38457.987, 869.341, 950.088, 555.678, 11.145, 6.141, 1.24, "", 
  "", "", "", "", "", "", "", "", "", "", "", "", "", "", "", "", "", "", "", 
  "", "", "", "", "", "", "", 628062., 46.28, 39.1, 14.762, 9.395, 16409.288, 
  1., 387.305, 10.08, 44., 47.9, "", 3.861, 76.88, 0.829}, 
 {"MNE", "Europe", "Montenegro", "2020-11-11", 24865., 711., 573.429, 356., 
  7., 4.286, 39590.04, 1132.054, 913.013, 566.823, 11.145, 6.824, 1.21, "", 
  "", "", "", "", "", "", "", "", "", "", "", "", "", "", "", "", "", "", "", 
  "", "", "", "", "", "", "", 628062., 46.28, 39.1, 14.762, 9.395, 16409.288, 
  1., 387.305, 10.08, 44., 47.9, "", 3.861, 76.88, 0.829}, 
 {"MNE", "Europe", "Montenegro", "2020-11-12", 25509., 644., 568., 364., 8., 
  5.143, 40615.417, 1025.376, 904.369, 579.561, 12.738, 8.188, 1.17, "", "", 
  "", "", "", "", "", "", "", "", "", "", "", "", "", "", "", "", "", "", "", 
  "", "", "", "", "", "", 628062., 46.28, 39.1, 14.762, 9.395, 16409.288, 1., 
  387.305, 10.08, 44., 47.9, "", 3.861, 76.88, 0.829}, 
 {"MNE", "Europe", "Montenegro", "2020-11-13", 26109., 600., 575.714, 377., 
  13., 7., 41570.737, 955.32, 916.652, 600.259, 20.699, 11.145, 1.13, "", "", 
  "", "", "", "", "", "", "", "", "", "", "", "", "", "", "", "", "", "", "", 
  "", "", "", "", "", "", 628062., 46.28, 39.1, 14.762, 9.395, 16409.288, 1., 
  387.305, 10.08, 44., 47.9, "", 3.861, 76.88, 0.829}, 
 {"MNE", "Europe", "Montenegro", "2020-11-14", 26686., 577., 615.286, 385., 
  8., 7.429, 42489.436, 918.699, 979.658, 612.997, 12.738, 11.828, 1.12, "", 
  "", "", "", "", "", "", "", "", "", "", "", "", "", "", "", "", "", "", "", 
  "", "", "", "", "", "", "", 628062., 46.28, 39.1, 14.762, 9.395, 16409.288, 
  1., 387.305, 10.08, 44., 47.9, "", 3.861, 76.88, 0.829}, 
 {"MNE", "Europe", "Montenegro", "2020-11-15", 27177., 491., 624.571, 391., 
  6., 7.714, 43271.206, 781.77, 994.442, 622.55, 9.553, 12.283, 1.09, "", "", 
  "", "", "", "", "", "", "", "", "", "", "", "", "", "", "", "", "", "", "", 
  "", "", "", "", "", "", 628062., 46.28, 39.1, 14.762, 9.395, 16409.288, 1., 
  387.305, 10.08, 44., 47.9, "", 3.861, 76.88, 0.829}, 
 {"MNE", "Europe", "Montenegro", "2020-11-16", 27773., 596., 595., 396., 5., 
  7.714, 44220.157, 948.951, 947.359, 630.511, 7.961, 12.283, 1.07, "", "", 
  "", "", "", "", "", "", "", "", "", "", "", "", "", "", "", "", "", "", "", 
  "", "", "", "", "", "", 628062., 46.28, 39.1, 14.762, 9.395, 16409.288, 1., 
  387.305, 10.08, 44., 47.9, "", 3.861, 76.88, 0.829}, 
 {"MNE", "Europe", "Montenegro", "2020-11-17", 28392., 619., 605.429, 405., 
  9., 8., 45205.728, 985.571, 963.963, 644.841, 14.33, 12.738, 1.04, "", "", 
  "", "", "", "", "", "", "", "", "", "", "", "", "", "", "", "", "", "", "", 
  "", "", "", "", "", "", 628062., 46.28, 39.1, 14.762, 9.395, 16409.288, 1., 
  387.305, 10.08, 44., 47.9, "", 3.861, 76.88, 0.829}, 
 {"MNE", "Europe", "Montenegro", "2020-11-18", 29031., 639., 595.143, 414., 
  9., 8.286, 46223.144, 1017.415, 947.586, 659.171, 14.33, 13.193, 1.01, "", 
  "", "", "", "", "", "", "", "", "", "", "", "", "", "", "", "", "", "", "", 
  "", "", "", "", "", "", "", 628062., 46.28, 39.1, 14.762, 9.395, 16409.288, 
  1., 387.305, 10.08, 44., 47.9, "", 3.861, 76.88, 0.829}, 
 {"MNE", "Europe", "Montenegro", "2020-11-19", 29577., 546., 581.143, 420., 
  6., 8., 47092.484, 869.341, 925.295, 668.724, 9.553, 12.738, 0.99, "", "", 
  "", "", "", "", "", "", "", "", "", "", "", "", "", "", "", "", "", "", "", 
  "", "", "", "", "", "", 628062., 46.28, 39.1, 14.762, 9.395, 16409.288, 1., 
  387.305, 10.08, 44., 47.9, "", 3.861, 76.88, 0.829}, 
 {"MNE", "Europe", "Montenegro", "2020-11-20", 30079., 502., 567.143, 429., 
  9., 7.429, 47891.769, 799.284, 903.005, 683.054, 14.33, 11.828, 0.98, "", 
  "", "", "", "", "", "", "", "", "", "", "", "", "", "", "", "", "", "", "", 
  "", "", "", "", "", "", "", 628062., 46.28, 39.1, 14.762, 9.395, 16409.288, 
  1., 387.305, 10.08, 44., 47.9, "", 3.861, 76.88, 0.829}, 
 {"MNE", "Europe", "Montenegro", "2020-11-21", 30653., 574., 566.714, 434., 
  5., 7., 48805.691, 913.923, 902.322, 691.015, 7.961, 11.145, 0.99, "", "", 
  "", "", "", "", "", "", "", "", "", "", "", "", "", "", "", "", "", "", "", 
  "", "", "", "", "", "", 628062., 46.28, 39.1, 14.762, 9.395, 16409.288, 1., 
  387.305, 10.08, 44., 47.9, "", 3.861, 76.88, 0.829}, 
 {"MNE", "Europe", "Montenegro", "2020-11-22", 31062., 409., 555., 439., 5., 
  6.857, 49456.901, 651.21, 883.671, 698.976, 7.961, 10.918, 0.98, "", "", 
  "", "", "", "", "", "", "", "", "", "", "", "", "", "", "", "", "", "", "", 
  "", "", "", "", "", "", 628062., 46.28, 39.1, 14.762, 9.395, 16409.288, 1., 
  387.305, 10.08, 44., 47.9, "", 3.861, 76.88, 0.829}, 
 {"MNE", "Europe", "Montenegro", "2020-11-23", 31618., 556., 549.286, 444., 
  5., 6.857, 50342.164, 885.263, 874.572, 706.937, 7.961, 10.918, 0.99, "", 
  "", "", "", "", "", "", "", "", "", "", "", "", "", "", "", "", "", "", "", 
  "", "", "", "", "", "", "", 628062., 46.28, 39.1, 14.762, 9.395, 16409.288, 
  1., 387.305, 10.08, 44., 47.9, "", 3.861, 76.88, 0.829}, 
 {"MNE", "Europe", "Montenegro", "2020-11-24", 32188., 570., 542.286, 450., 
  6., 6.429, 51249.717, 907.554, 863.427, 716.49, 9.553, 10.236, 0.98, "", 
  "", "", "", "", "", "", "", "", "", "", "", "", "", "", "", "", "", "", "", 
  "", "", "", "", "", "", "", 628062., 46.28, 39.1, 14.762, 9.395, 16409.288, 
  1., 387.305, 10.08, 44., 47.9, "", 3.861, 76.88, 0.829}, 
 {"MNE", "Europe", "Montenegro", "2020-11-25", 32808., 620., 539.571, 459., 
  9., 6.429, 52236.881, 987.164, 859.105, 730.82, 14.33, 10.236, 0.97, "", 
  "", "", "", "", "", "", "", "", "", "", "", "", "", "", "", "", "", "", "", 
  "", "", "", "", "", "", "", 628062., 46.28, 39.1, 14.762, 9.395, 16409.288, 
  1., 387.305, 10.08, 44., 47.9, "", 3.861, 76.88, 0.829}, 
 {"MNE", "Europe", "Montenegro", "2020-11-26", 33316., 508., 534.143, 469., 
  10., 7., 53045.718, 808.837, 850.462, 746.742, 15.922, 11.145, 0.96, "", 
  "", "", "", "", "", "", "", "", "", "", "", "", "", "", "", "", "", "", "", 
  "", "", "", "", "", "", "", 628062., 46.28, 39.1, 14.762, 9.395, 16409.288, 
  1., 387.305, 10.08, 44., 47.9, "", 3.861, 76.88, 0.829}, 
 {"MNE", "Europe", "Montenegro", "2020-11-27", 33836., 520., 536.714, 474., 
  5., 6.429, 53873.662, 827.944, 854.556, 754.703, 7.961, 10.236, 0.96, "", 
  "", "", "", "", "", "", "", "", "", "", "", "", "", "", "", "", "", "", "", 
  "", "", "", "", "", "", "", 628062., 46.28, 39.1, 14.762, 9.395, 16409.288, 
  1., 387.305, 10.08, 44., 47.9, "", 3.861, 76.88, 0.829}, 
 {"MNE", "Europe", "Montenegro", "2020-11-28", 34454., 618., 543., 481., 7., 
  6.714, 54857.641, 983.979, 864.564, 765.848, 11.145, 10.69, 0.97, "", "", 
  "", "", "", "", "", "", "", "", "", "", "", "", "", "", "", "", "", "", "", 
  "", "", "", "", "", "", 628062., 46.28, 39.1, 14.762, 9.395, 16409.288, 1., 
  387.305, 10.08, 44., 47.9, "", 3.861, 76.88, 0.829}, 
 {"MNE", "Europe", "Montenegro", "2020-11-29", 34881., 427., 545.571, 487., 
  6., 6.857, 55537.511, 679.869, 868.659, 775.401, 9.553, 10.918, 0.96, "", 
  "", "", "", "", "", "", "", "", "", "", "", "", "", "", "", "", "", "", "", 
  "", "", "", "", "", "", "", 628062., 46.28, 39.1, 14.762, 9.395, 16409.288, 
  1., 387.305, 10.08, 44., 47.9, "", 3.861, 76.88, 0.829}, 
 {"MNE", "Europe", "Montenegro", "2020-11-30", 35265., 384., 521., 499., 12., 
  7.857, 56148.915, 611.405, 829.536, 794.508, 19.106, 12.51, 0.94, "", "", 
  "", "", "", "", "", "", "", "", "", "", "", "", "", "", "", "", "", "", "", 
  "", "", "", "", "", "", 628062., 46.28, 39.1, 14.762, 9.395, 16409.288, 1., 
  387.305, 10.08, 44., 47.9, "", 3.861, 76.88, 0.829}, 
 {"MNE", "Europe", "Montenegro", "2020-12-01", 35849., 584., 523., 504., 5., 
  7.714, 57078.76, 929.845, 832.72, 802.469, 7.961, 12.283, 0.94, "", "", "", 
  "", "", "", "", "", "", "", "", "", "", "", "", "", "", "", "", "", "", "", 
  "", "", "", "", "", 628062., 46.28, 39.1, 14.762, 9.395, 16409.288, 1., 
  387.305, 10.08, 44., 47.9, "", 3.861, 76.88, 0.829}, 
 {"MNE", "Europe", "Montenegro", "2020-12-02", 36351., 502., 506.143, 510., 
  6., 7.286, 57878.044, 799.284, 805.88, 812.022, 9.553, 11.6, 0.93, "", "", 
  "", "", "", "", "", "", "", "", "", "", "", "", "", "", "", "", "", "", "", 
  "", "", "", "", "", "", 628062., 46.28, 39.1, 14.762, 9.395, 16409.288, 1., 
  387.305, 10.08, 44., 47.9, "", 3.861, 76.88, 0.829}, 
 {"MNE", "Europe", "Montenegro", "2020-12-03", 36932., 581., 516.571, 516., 
  6., 6.714, 58803.112, 925.068, 822.485, 821.575, 9.553, 10.69, 0.94, "", 
  "", "", "", "", "", "", "", "", "", "", "", "", "", "", "", "", "", "", "", 
  "", "", "", "", "", "", "", 628062., 46.28, 39.1, 14.762, 9.395, 16409.288, 
  1., 387.305, 10.08, 44., 47.9, "", 3.861, 76.88, 0.829}, 
 {"MNE", "Europe", "Montenegro", "2020-12-04", 37467., 535., 518.714, 522., 
  6., 6.857, 59654.939, 851.827, 825.897, 831.128, 9.553, 10.918, 0.93, "", 
  "", "", "", "", "", "", "", "", "", "", "", "", "", "", "", "", "", "", "", 
  "", "", "", "", "", "", "", 628062., 46.28, 39.1, 14.762, 9.395, 16409.288, 
  1., 387.305, 10.08, 44., 47.9, "", 3.861, 76.88, 0.829}, 
 {"MNE", "Europe", "Montenegro", "2020-12-05", 37879., 412., 489.286, 530., 
  8., 7., 60310.925, 655.986, 779.04, 843.866, 12.738, 11.145, 0.92, "", "", 
  "", "", "", "", "", "", "", "", "", "", "", "", "", "", "", "", "", "", "", 
  "", "", "", "", "", "", 628062., 46.28, 39.1, 14.762, 9.395, 16409.288, 1., 
  387.305, 10.08, 44., 47.9, "", 3.861, 76.88, 0.829}, 
 {"MNE", "Europe", "Montenegro", "2020-12-06", 38246., 367., 480.714, 533., 
  3., 6.571, 60895.262, 584.337, 765.393, 848.642, 4.777, 10.463, 0.91, "", 
  "", "", "", "", "", "", "", "", "", "", "", "", "", "", "", "", "", "", "", 
  "", "", "", "", "", "", "", 628062., 46.28, 39.1, 14.762, 9.395, 16409.288, 
  1., 387.305, 10.08, 44., 47.9, "", 3.861, 76.88, 0.829}, 
 {"MNE", "Europe", "Montenegro", "2020-12-07", 38562., 316., 471., 543., 10., 
  6.286, 61398.397, 503.135, 749.926, 864.564, 15.922, 10.008, 0.91, "", "", 
  "", "", "", "", "", "", "", "", "", "", "", "", "", "", "", "", "", "", "", 
  "", "", "", "", "", "", 628062., 46.28, 39.1, 14.762, 9.395, 16409.288, 1., 
  387.305, 10.08, 44., 47.9, "", 3.861, 76.88, 0.829}, 
 {"MNE", "Europe", "Montenegro", "2020-12-08", 39153., 591., 472., 549., 6., 
  6.429, 62339.387, 940.99, 751.518, 874.118, 9.553, 10.236, 0.93, "", "", 
  "", "", "", "", "", "", "", "", "", "", "", "", "", "", "", "", "", "", "", 
  "", "", "", "", "", "", 628062., 46.28, 39.1, 14.762, 9.395, 16409.288, 1., 
  387.305, 10.08, 44., 47.9, "", 3.861, 76.88, 0.829}, 
 {"MNE", "Europe", "Montenegro", "2020-12-09", 39607., 454., 465.143, 556., 
  7., 6.571, 63062.245, 722.859, 740.6, 885.263, 11.145, 10.463, 0.92, "", 
  "", "", "", "", "", "", "", "", "", "", "", "", "", "", "", "", "", "", "", 
  "", "", "", "", "", "", "", 628062., 46.28, 39.1, 14.762, 9.395, 16409.288, 
  1., 387.305, 10.08, 44., 47.9, "", 3.861, 76.88, 0.829}, 
 {"MNE", "Europe", "Montenegro", "2020-12-10", 40165., 558., 461.857, 566., 
  10., 7.143, 63950.693, 888.447, 735.369, 901.185, 15.922, 11.373, 0.92, "", 
  "", "", "", "", "", "", "", "", "", "", "", "", "", "", "", "", "", "", "", 
  "", "", "", "", "", "", "", 628062., 46.28, 39.1, 14.762, 9.395, 16409.288, 
  1., 387.305, 10.08, 44., 47.9, "", 3.861, 76.88, 0.829}, 
 {"MNE", "Europe", "Montenegro", "2020-12-11", 40546., 381., 439.857, 569., 
  3., 6.714, 64557.321, 606.628, 700.34, 905.962, 4.777, 10.69, 0.91, "", "", 
  "", "", "", "", "", "", "", "", "", "", "", "", "", "", "", "", "", "", "", 
  "", "", "", "", "", "", 628062., 46.28, 39.1, 14.762, 9.395, 16409.288, 1., 
  387.305, 10.08, 44., 47.9, "", 3.861, 76.88, 0.829}, 
 {"MNE", "Europe", "Montenegro", "2020-12-12", 40948., 402., 438.429, 578., 
  9., 6.857, 65197.385, 640.064, 698.066, 920.291, 14.33, 10.918, 0.92, "", 
  "", "", "", "", "", "", "", "", "", "", "", "", "", "", "", "", "", "", "", 
  "", "", "", "", "", "", "", 628062., 46.28, 39.1, 14.762, 9.395, 16409.288, 
  1., 387.305, 10.08, 44., 47.9, "", 3.861, 76.88, 0.829}, 
 {"MNE", "Europe", "Montenegro", "2020-12-13", 41426., 478., 454.286, 582., 
  4., 7., 65958.456, 761.071, 723.313, 926.66, 6.369, 11.145, 0.92, "", "", 
  "", "", "", "", "", "", "", "", "", "", "", "", "", "", "", "", "", "", "", 
  "", "", "", "", "", "", 628062., 46.28, 39.1, 14.762, 9.395, 16409.288, 1., 
  387.305, 10.08, 44., 47.9, "", 3.861, 76.88, 0.829}, 
 {"MNE", "Europe", "Montenegro", "2020-12-14", 41803., 377., 463., 585., 3., 
  6., 66558.716, 600.259, 737.188, 931.437, 4.777, 9.553, 0.9, "", "", "", 
  "", "", "", "", "", "", "", "", "", "", "", "", "", "", "", "", "", "", "", 
  "", "", "", "", "", 628062., 46.28, 39.1, 14.762, 9.395, 16409.288, 1., 
  387.305, 10.08, 44., 47.9, "", 3.861, 76.88, 0.829}, 
 {"MNE", "Europe", "Montenegro", "2020-12-15", 42148., 345., 427.857, 597., 
  12., 6.857, 67108.024, 549.309, 681.234, 950.543, 19.106, 10.918, 0.87, "", 
  "", "", "", "", "", "", "", "", "", "", "", "", "", "", "", "", "", "", "", 
  "", "", "", "", "", "", "", 628062., 46.28, 39.1, 14.762, 9.395, 16409.288, 
  1., 387.305, 10.08, 44., 47.9, "", 3.861, 76.88, 0.829}, 
 {"MNE", "Europe", "Montenegro", "2020-12-16", 42563., 415., 422.286, 610., 
  13., 7.714, 67768.787, 660.763, 672.363, 971.242, 20.699, 12.283, 0.87, "", 
  "", "", "", "", "", "", "", "", "", "", "", "", "", "", "", "", "", "", "", 
  "", "", "", "", "", "", "", 628062., 46.28, 39.1, 14.762, 9.395, 16409.288, 
  1., 387.305, 10.08, 44., 47.9, "", 3.861, 76.88, 0.829}, 
 {"MNE", "Europe", "Montenegro", "2020-12-17", 42995., 432., 404.286, 614., 
  4., 6.857, 68456.617, 687.83, 643.704, 977.61, 6.369, 10.918, 0.87, "", "", 
  "", "", "", "", "", "", "", "", "", "", "", "", "", "", "", "", "", "", "", 
  "", "", "", "", "", "", 628062., 46.28, 39.1, 14.762, 9.395, 16409.288, 1., 
  387.305, 10.08, 44., 47.9, "", 3.861, 76.88, 0.829}, 
 {"MNE", "Europe", "Montenegro", "2020-12-18", 43390., 395., 406.286, 620., 
  6., 7.286, 69085.536, 628.919, 646.888, 987.164, 9.553, 11.6, 0.87, "", "", 
  "", "", "", "", "", "", "", "", "", "", "", "", "", "", "", "", "", "", "", 
  "", "", "", "", "", "", 628062., 46.28, 39.1, 14.762, 9.395, 16409.288, 1., 
  387.305, 10.08, 44., 47.9, "", 3.861, 76.88, 0.829}, 
 {"MNE", "Europe", "Montenegro", "2020-12-19", 43709., 319., 394.429, 624., 
  4., 6.571, 69593.448, 507.912, 628.009, 993.532, 6.369, 10.463, 0.87, "", 
  "", "", "", "", "", "", "", "", "", "", "", "", "", "", "", "", "", "", "", 
  "", "", "", "", "", "", "", 628062., 46.28, 39.1, 14.762, 9.395, 16409.288, 
  1., 387.305, 10.08, 44., 47.9, "", 3.861, 76.88, 0.829}, 
 {"MNE", "Europe", "Montenegro", "2020-12-20", 43955., 246., 361.286, 626., 
  2., 6.286, 69985.129, 391.681, 575.239, 996.717, 3.184, 10.008, 0.88, "", 
  "", "", "", "", "", "", "", "", "", "", "", "", "", "", "", "", "", "", "", 
  "", "", "", "", "", "", "", 628062., 46.28, 39.1, 14.762, 9.395, 16409.288, 
  1., 387.305, 10.08, 44., 47.9, "", 3.861, 76.88, 0.829}, 
 {"MNE", "Europe", "Montenegro", "2020-12-21", 44284., 329., 354.429, 630., 
  4., 6.429, 70508.962, 523.834, 564.321, 1003.086, 6.369, 10.236, 0.9, "", 
  "", "", "", "", "", "", "", "", "", "", "", "", "", "", "", "", "", "", "", 
  "", "", "", "", "", "", "", 628062., 46.28, 39.1, 14.762, 9.395, 16409.288, 
  1., 387.305, 10.08, 44., 47.9, "", 3.861, 76.88, 0.829}, 
 {"MNE", "Europe", "Montenegro", "2020-12-22", 44542., 258., 342., 637., 7., 
  5.714, 70919.75, 410.787, 544.532, 1014.231, 11.145, 9.098, 0.92, "", "", 
  "", "", "", "", "", "", "", "", "", "", "", "", "", "", "", "", "", "", "", 
  "", "", "", "", "", "", 628062., 46.28, 39.1, 14.762, 9.395, 16409.288, 1., 
  387.305, 10.08, 44., 47.9, "", 3.861, 76.88, 0.829}, 
 {"MNE", "Europe", "Montenegro", "2020-12-23", 45062., 520., 357., 639., 2., 
  4.143, 71747.694, 827.944, 568.415, 1017.415, 3.184, 6.596, 0.97, "", "", 
  "", "", "", "", "", "", "", "", "", "", "", "", "", "", "", "", "", "", "", 
  "", "", "", "", "", "", 628062., 46.28, 39.1, 14.762, 9.395, 16409.288, 1., 
  387.305, 10.08, 44., 47.9, "", 3.861, 76.88, 0.829}, 
 {"MNE", "Europe", "Montenegro", "2020-12-24", 45423., 361., 346.857, 648., 
  9., 4.857, 72322.478, 574.784, 552.266, 1031.745, 14.33, 7.734, 0.99, "", 
  "", "", "", "", "", "", "", "", "", "", "", "", "", "", "", "", "", "", "", 
  "", "", "", "", "", "", "", 628062., 46.28, 39.1, 14.762, 9.395, 16409.288, 
  1., 387.305, 10.08, 44., 47.9, "", 3.861, 76.88, 0.829}, 
 {"MNE", "Europe", "Montenegro", "2020-12-25", 45945., 522., 365., 652., 4., 
  4.571, 73153.606, 831.128, 581.153, 1038.114, 6.369, 7.279, 1.02, "", "", 
  "", "", "", "", "", "", "", "", "", "", "", "", "", "", "", "", "", "", "", 
  "", "", "", "", "", "", 628062., 46.28, 39.1, 14.762, 9.395, 16409.288, 1., 
  387.305, 10.08, 44., 47.9, "", 3.861, 76.88, 0.829}, 
 {"MNE", "Europe", "Montenegro", "2020-12-26", 46327., 382., 374., 658., 6., 
  4.857, 73761.826, 608.22, 595.483, 1047.667, 9.553, 7.734, 1.01, "", "", 
  "", "", "", "", "", "", "", "", "", "", "", "", "", "", "", "", "", "", "", 
  "", "", "", "", "", "", 628062., 46.28, 39.1, 14.762, 9.395, 16409.288, 1., 
  387.305, 10.08, 44., 47.9, "", 3.861, 76.88, 0.829}, 
 {"MNE", "Europe", "Montenegro", "2020-12-27", 46694., 367., 391.286, 666., 
  8., 5.714, 74346.163, 584.337, 623.005, 1060.405, 12.738, 9.098, 1., "", 
  "", "", "", "", "", "", "", "", "", "", "", "", "", "", "", "", "", "", "", 
  "", "", "", "", "", "", "", 628062., 46.28, 39.1, 14.762, 9.395, 16409.288, 
  1., 387.305, 10.08, 44., 47.9, "", 3.861, 76.88, 0.829}, 
 {"MNE", "Europe", "Montenegro", "2020-12-28", 46969., 275., 383.571, 675., 
  9., 6.429, 74784.018, 437.855, 610.722, 1074.735, 14.33, 10.236, 0.98, "", 
  "", "", "", "", "", "", "", "", "", "", "", "", "", "", "", "", "", "", "", 
  "", "", "", "", "", "", "", 628062., 46.28, 39.1, 14.762, 9.395, 16409.288, 
  1., 387.305, 10.08, 44., 47.9, "", 3.861, 76.88, 0.829}, 
 {"MNE", "Europe", "Montenegro", "2020-12-29", 47404., 435., 408.857, 677., 
  2., 5.714, 75476.625, 692.607, 650.982, 1077.919, 3.184, 9.098, 0.99, "", 
  "", "", "", "", "", "", "", "", "", "", "", "", "", "", "", "", "", "", "", 
  "", "", "", "", "", "", "", 628062., 46.28, 39.1, 14.762, 9.395, 16409.288, 
  1., 387.305, 10.08, 44., 47.9, "", 3.861, 76.88, 0.829}, 
 {"MNE", "Europe", "Montenegro", "2020-12-30", 47782., 378., 388.571, 681., 
  4., 6., 76078.476, 601.851, 618.683, 1084.288, 6.369, 9.553, 0.98, "", "", 
  "", "", "", "", "", "", "", "", "", "", "", "", "", "", "", "", "", "", "", 
  "", "", "", "", "", "", 628062., 46.28, 39.1, 14.762, 9.395, 16409.288, 1., 
  387.305, 10.08, 44., 47.9, "", 3.861, 76.88, 0.829}, 
 {"MNE", "Europe", "Montenegro", "2020-12-31", 48247., 465., 403.429, 682., 
  1., 4.857, 76818.849, 740.373, 642.339, 1085.88, 1.592, 7.734, 0.99, "", 
  "", "", "", "", "", "", "", "", "", "", "", "", "", "", "", "", "", "", "", 
  "", "", "", "", "", "", "", 628062., 46.28, 39.1, 14.762, 9.395, 16409.288, 
  1., 387.305, 10.08, 44., 47.9, "", 3.861, 76.88, 0.829}, 
 {"MNE", "Europe", "Montenegro", "2021-01-01", 48589., 342., 377.714, 684., 
  2., 4.571, 77363.381, 544.532, 601.396, 1089.064, 3.184, 7.279, 0.99, "", 
  "", "", "", "", "", "", "", "", "", "", "", "", "", "", "", "", "", "", "", 
  "", "", "", "", "", "", "", 628062., 46.28, 39.1, 14.762, 9.395, 16409.288, 
  1., 387.305, 10.08, 44., 47.9, "", 3.861, 76.88, 0.829}, 
 {"MNE", "Europe", "Montenegro", "2021-01-02", 48856., 267., 361.286, 684., 
  0., 3.714, 77788.499, 425.117, 575.239, 1089.064, 0., 5.914, 1., "", "", 
  "", "", "", "", "", "", "", "", "", "", "", "", "", "", "", "", "", "", "", 
  "", "", "", "", "", "", 628062., 46.28, 39.1, 14.762, 9.395, 16409.288, 1., 
  387.305, 10.08, 44., 47.9, "", 3.861, 76.88, 0.829}, 
 {"MNE", "Europe", "Montenegro", "2021-01-03", 49195., 339., 357.286, 689., 
  5., 3.286, 78328.254, 539.756, 568.87, 1097.025, 7.961, 5.232, 1.04, "", 
  "", "", "", "", "", "", "", "", "", "", "", "", "", "", "", "", "", "", "", 
  "", "", "", "", "", "", "", 628062., 46.28, 39.1, 14.762, 9.395, 16409.288, 
  1., 387.305, 10.08, 44., 47.9, "", 3.861, 76.88, 0.829}, 
 {"MNE", "Europe", "Montenegro", "2021-01-04", 49630., 435., 380.143, 692., 
  3., 2.429, 79020.861, 692.607, 605.263, 1101.802, 4.777, 3.867, 1.09, "", 
  "", "", "", "", "", "", "", "", "", "", "", "", "", "", "", "", "", "", "", 
  "", "", "", "", "", "", "", 628062., 46.28, 39.1, 14.762, 9.395, 16409.288, 
  1., 387.305, 10.08, 44., 47.9, "", 3.861, 76.88, 0.829}, 
 {"MNE", "Europe", "Montenegro", "2021-01-05", 50054., 424., 378.571, 699., 
  7., 3.143, 79695.954, 675.093, 602.761, 1112.947, 11.145, 5.004, 1.1, "", 
  "", "", "", "", "", "", "", "", "", "", "", "", "", "", "", "", "", "", "", 
  "", "", "", "", "", "", "", 628062., 46.28, 39.1, 14.762, 9.395, 16409.288, 
  1., 387.305, 10.08, 44., 47.9, "", 3.861, 76.88, 0.829}, 
 {"MNE", "Europe", "Montenegro", "2021-01-06", 50697., 643., 416.429, 705., 
  6., 3.429, 80719.738, 1023.784, 663.037, 1122.501, 9.553, 5.459, 1.12, "", 
  "", "", "", "", "", "", "", "", "", "", "", "", "", "", "", "", "", "", "", 
  "", "", "", "", "", "", "", 628062., 46.28, 39.1, 14.762, 9.395, 16409.288, 
  1., 387.305, 10.08, 44., 47.9, "", 3.861, 76.88, 0.829}, 
 {"MNE", "Europe", "Montenegro", "2021-01-07", 51160., 463., 416.143, 712., 
  7., 4.286, 81456.926, 737.188, 662.582, 1133.646, 11.145, 6.824, 1.1, "", 
  "", "", "", "", "", "", "", "", "", "", "", "", "", "", "", "", "", "", "", 
  "", "", "", "", "", "", "", 628062., 46.28, 39.1, 14.762, 9.395, 16409.288, 
  1., 387.305, 10.08, 44., 47.9, "", 3.861, 76.88, 0.829}, 
 {"MNE", "Europe", "Montenegro", "2021-01-08", 51596., 436., 429.571, 718., 
  6., 4.857, 82151.125, 694.199, 683.963, 1143.199, 9.553, 7.734, 1.08, "", 
  "", "", "", "", "", "", "", "", "", "", "", "", "", "", "", "", "", "", "", 
  "", "", "", "", "", "", "", 628062., 46.28, 39.1, 14.762, 9.395, 16409.288, 
  1., 387.305, 10.08, 44., 47.9, "", 3.861, 76.88, 0.829}, 
 {"MNE", "Europe", "Montenegro", "2021-01-09", 51999., 403., 449., 721., 3., 
  5.286, 82792.782, 641.656, 714.898, 1147.976, 4.777, 8.416, 1.07, "", "", 
  "", "", "", "", "", "", "", "", "", "", "", "", "", "", "", "", "", "", "", 
  "", "", "", "", "", "", 628062., 46.28, 39.1, 14.762, 9.395, 16409.288, 1., 
  387.305, 10.08, 44., 47.9, "", 3.861, 76.88, 0.829}, 
 {"MNE", "Europe", "Montenegro", "2021-01-10", 52431., 432., 462.286, 725., 
  4., 5.143, 83480.612, 687.83, 736.051, 1154.345, 6.369, 8.188, 1.07, "", 
  "", "", "", "", "", "", "", "", "", "", "", "", "", "", "", "", "", "", "", 
  "", "", "", "", "", "", "", 628062., 46.28, 39.1, 14.762, 9.395, 16409.288, 
  1., 387.305, 10.08, 44., 47.9, "", 3.861, 76.88, 0.829}, 
 {"MNE", "Europe", "Montenegro", "2021-01-11", 52819., 388., 455.571, 729., 
  4., 5.286, 84098.385, 617.773, 725.361, 1160.713, 6.369, 8.416, 1.06, "", 
  "", "", "", "", "", "", "", "", "", "", "", "", "", "", "", "", "", "", "", 
  "", "", "", "", "", "", "", 628062., 46.28, 39.1, 14.762, 9.395, 16409.288, 
  1., 387.305, 10.08, 44., 47.9, "", 3.861, 76.88, 0.829}, 
 {"MNE", "Europe", "Montenegro", "2021-01-12", 53338., 519., 469.143, 730., 
  1., 4.429, 84924.737, 826.352, 746.969, 1162.306, 1.592, 7.051, 1.04, "", 
  "", "", "", "", "", "", "", "", "", "", "", "", "", "", "", "", "", "", "", 
  "", "", "", "", "", "", "", 628062., 46.28, 39.1, 14.762, 9.395, 16409.288, 
  1., 387.305, 10.08, 44., 47.9, "", 3.861, 76.88, 0.829}, 
 {"MNE", "Europe", "Montenegro", "2021-01-13", 53840., 502., 449., 737., 7., 
  4.571, 85724.021, 799.284, 714.898, 1173.451, 11.145, 7.279, 1.02, "", "", 
  "", "", "", "", "", "", "", "", "", "", "", "", "", "", "", "", "", "", "", 
  "", "", "", "", "", "", 628062., 46.28, 39.1, 14.762, 9.395, 16409.288, 1., 
  387.305, 10.08, 44., 47.9, "", 3.861, 76.88, 0.829}, 
 {"MNE", "Europe", "Montenegro", "2021-01-14", 54316., 476., 450.857, 740., 
  3., 4., 86481.908, 757.887, 717.855, 1178.228, 4.777, 6.369, 1., "", "", 
  "", "", "", "", "", "", "", "", "", "", "", "", "", "", "", "", "", "", "", 
  "", "", "", "", "", "", 628062., 46.28, 39.1, 14.762, 9.395, 16409.288, 1., 
  387.305, 10.08, 44., 47.9, "", 3.861, 76.88, 0.829}, 
 {"MNE", "Europe", "Montenegro", "2021-01-15", 54730., 414., 447.714, 741., 
  1., 3.286, 87141.078, 659.171, 712.85, 1179.82, 1.592, 5.232, 0.98, "", "", 
  "", "", "", "", "", "", "", "", "", "", "", "", "", "", "", "", "", "", "", 
  "", "", "", "", "", "", 628062., 46.28, 39.1, 14.762, 9.395, 16409.288, 1., 
  387.305, 10.08, 44., 47.9, "", 3.861, 76.88, 0.829}, 
 {"MNE", "Europe", "Montenegro", "2021-01-16", 55136., 406., 448.143, 743., 
  2., 3.143, 87787.511, 646.433, 713.533, 1183.004, 3.184, 5.004, 0.97, "", 
  "", "", "", "", "", "", "", "", "", "", "", "", "", "", "", "", "", "", "", 
  "", "", "", "", "", "", "", 628062., 46.28, 39.1, 14.762, 9.395, 16409.288, 
  1., 387.305, 10.08, 44., 47.9, "", 3.861, 76.88, 0.829}, 
 {"MNE", "Europe", "Montenegro", "2021-01-17", 55493., 357., 437.429, 745., 
  2., 2.857, 88355.927, 568.415, 696.474, 1186.189, 3.184, 4.549, 0.96, "", 
  "", "", "", "", "", "", "", "", "", "", "", "", "", "", "", "", "", "", "", 
  "", "", "", "", "", "", "", 628062., 46.28, 39.1, 14.762, 9.395, 16409.288, 
  1., 387.305, 10.08, 44., 47.9, "", 3.861, 76.88, 0.829}, 
 {"MNE", "Europe", "Montenegro", "2021-01-18", 55803., 310., 426.286, 746., 
  1., 2.429, 88849.508, 493.582, 678.732, 1187.781, 1.592, 3.867, 0.95, "", 
  "", "", "", "", "", "", "", "", "", "", "", "", "", "", "", "", "", "", "", 
  "", "", "", "", "", "", "", 628062., 46.28, 39.1, 14.762, 9.395, 16409.288, 
  1., 387.305, 10.08, 44., 47.9, "", 3.861, 76.88, 0.829}, 
 {"MNE", "Europe", "Montenegro", "2021-01-19", 56228., 425., 412.857, 749., 
  3., 2.714, 89526.193, 676.685, 657.351, 1192.557, 4.777, 4.322, 0.95, "", 
  "", "", "", "", "", "", "", "", "", "", "", "", "", "", "", "", "", "", "", 
  "", "", "", "", "", "", "", 628062., 46.28, 39.1, 14.762, 9.395, 16409.288, 
  1., 387.305, 10.08, 44., 47.9, "", 3.861, 76.88, 0.829}, 
 {"MNE", "Europe", "Montenegro", "2021-01-20", 56579., 351., 391.286, 758., 
  9., 3., 90085.055, 558.862, 623.005, 1206.887, 14.33, 4.777, 0.96, "", "", 
  "", "", "", "", "", "", "", "", "", "", "", "", "", "", "", "", "", "", "", 
  "", "", "", "", "", "", 628062., 46.28, 39.1, 14.762, 9.395, 16409.288, 1., 
  387.305, 10.08, 44., 47.9, "", 3.861, 76.88, 0.829}, 
 {"MNE", "Europe", "Montenegro", "2021-01-21", 56998., 419., 383.143, 762., 
  4., 3.143, 90752.187, 667.132, 610.04, 1213.256, 6.369, 5.004, 0.99, "", 
  "", "", "", "", "", "", "", "", "", "", "", "", "", "", "", "", "", "", "", 
  "", "", "", "", "", "", "", 628062., 46.28, 39.1, 14.762, 9.395, 16409.288, 
  1., 387.305, 10.08, 44., 47.9, "", 3.861, 76.88, 0.829}, 
 {"MNE", "Europe", "Montenegro", "2021-01-22", 57482., 484., 393.143, 765., 
  3., 3.429, 91522.811, 770.625, 625.962, 1218.033, 4.777, 5.459, 1.03, "", 
  "", "", "", "", "", "", "", "", "", "", "", "", "", "", "", "", "", "", "", 
  "", "", "", "", "", "", "", 628062., 46.28, 39.1, 14.762, 9.395, 16409.288, 
  1., 387.305, 10.08, 44., 47.9, "", 3.861, 76.88, 0.829}, 
 {"MNE", "Europe", "Montenegro", "2021-01-23", 57929., 447., 399., 766., 1., 
  3.286, 92234.525, 711.713, 635.288, 1219.625, 1.592, 5.232, 1.05, "", "", 
  "", "", "", "", "", "", "", "", "", "", "", "", "", "", "", "", "", "", "", 
  "", "", "", "", "", "", 628062., 46.28, 39.1, 14.762, 9.395, 16409.288, 1., 
  387.305, 10.08, 44., 47.9, "", 3.861, 76.88, 0.829}, 
 {"MNE", "Europe", "Montenegro", "2021-01-24", 58316., 387., 403.286, 768., 
  2., 3.286, 92850.706, 616.181, 642.111, 1222.809, 3.184, 5.232, 1.06, "", 
  "", "", "", "", "", "", "", "", "", "", "", "", "", "", "", "", "", "", "", 
  "", "", "", "", "", "", "", 628062., 46.28, 39.1, 14.762, 9.395, 16409.288, 
  1., 387.305, 10.08, 44., 47.9, "", 3.861, 76.88, 0.829}, 
 {"MNE", "Europe", "Montenegro", "2021-01-25", 58697., 381., 413.429, 770., 
  2., 3.429, 93457.334, 606.628, 658.261, 1225.994, 3.184, 5.459, 1.08, "", 
  "", "", "", "", "", "", "", "", "", "", "", "", "", "", "", "", "", "", "", 
  "", "", "", "", "", "", "", 628062., 46.28, 39.1, 14.762, 9.395, 16409.288, 
  1., 387.305, 10.08, 44., 47.9, "", 3.861, 76.88, 0.829}, 
 {"MNE", "Europe", "Montenegro", "2021-01-26", 59262., 565., 433.429, 777., 
  7., 4., 94356.927, 899.593, 690.105, 1237.139, 11.145, 6.369, 1.09, "", "", 
  "", "", "", "", "", "", "", "", "", "", "", "", "", "", "", "", "", "", "", 
  "", "", "", "", "", "", 628062., 46.28, 39.1, 14.762, 9.395, 16409.288, 1., 
  387.305, 10.08, 44., 47.9, "", 3.861, 76.88, 0.829}, 
 {"MNE", "Europe", "Montenegro", "2021-01-27", 59825., 563., 463.714, 783., 
  6., 3.571, 95253.335, 896.408, 738.326, 1246.692, 9.553, 5.686, 1.08, "", 
  "", "", "", "", "", "", "", "", "", "", "", "", "", "", "", "", "", "", "", 
  "", "", "", "", "", "", "", 628062., 46.28, 39.1, 14.762, 9.395, 16409.288, 
  1., 387.305, 10.08, 44., 47.9, "", 3.861, 76.88, 0.829}, 
 {"MNE", "Europe", "Montenegro", "2021-01-28", 60288., 463., 470., 790., 7., 
  4., 95990.523, 737.188, 748.334, 1257.838, 11.145, 6.369, 1.07, "", "", "", 
  "", "", "", "", "", "", "", "", "", "", "", "", "", "", "", "", "", "", "", 
  "", "", "", "", "", 628062., 46.28, 39.1, 14.762, 9.395, 16409.288, 1., 
  387.305, 10.08, 44., 47.9, "", 3.861, 76.88, 0.829}, 
 {"MNE", "Europe", "Montenegro", "2021-01-29", 60827., 539., 477.857, 800., 
  10., 5., 96848.719, 858.196, 760.844, 1273.76, 15.922, 7.961, 1.06, "", "", 
  "", "", "", "", "", "", "", "", "", "", "", "", "", "", "", "", "", "", "", 
  "", "", "", "", "", "", 628062., 46.28, 39.1, 14.762, 9.395, 16409.288, 1., 
  387.305, 10.08, 44., 47.9, "", 3.861, 76.88, 0.829}, 
 {"MNE", "Europe", "Montenegro", "2021-01-30", 61202., 375., 467.571, 802., 
  2., 5.143, 97445.794, 597.075, 744.467, 1276.944, 3.184, 8.188, 1.05, "", 
  "", "", "", "", "", "", "", "", "", "", "", "", "", "", "", "", "", "", "", 
  "", "", "", "", "", "", "", 628062., 46.28, 39.1, 14.762, 9.395, 16409.288, 
  1., 387.305, 10.08, 44., 47.9, "", 3.861, 76.88, 0.829}, 
 {"MNE", "Europe", "Montenegro", "2021-01-31", 61659., 457., 477.571, 805., 
  3., 5.286, 98173.429, 727.635, 760.389, 1281.721, 4.777, 8.416, 1.05, "", 
  "", "", "", "", "", "", "", "", "", "", "", "", "", "", "", "", "", "", "", 
  "", "", "", "", "", "", "", 628062., 46.28, 39.1, 14.762, 9.395, 16409.288, 
  1., 387.305, 10.08, 44., 47.9, "", 3.861, 76.88, 0.829}, 
 {"MNE", "Europe", "Montenegro", "2021-02-01", 61972., 313., 467.857, 811., 
  6., 5.857, 98671.787, 498.358, 744.922, 1291.274, 9.553, 9.326, 1.05, "", 
  "", "", "", "", "", "", "", "", "", "", "", "", "", "", "", "", "", "", "", 
  "", "", "", "", "", "", "", 628062., 46.28, 39.1, 14.762, 9.395, 16409.288, 
  1., 387.305, 10.08, 44., 47.9, "", 3.861, 76.88, 0.829}, 
 {"MNE", "Europe", "Montenegro", "2021-02-02", 62476., 504., 459.143, 818., 
  7., 5.857, 99474.256, 802.469, 731.047, 1302.419, 11.145, 9.326, 1.07, "", 
  "", "", "", "", "", "", "", "", "", "", "", "", "", "", "", "", "", "", "", 
  "", "", "", "", "", "", "", 628062., 46.28, 39.1, 14.762, 9.395, 16409.288, 
  1., 387.305, 10.08, 44., 47.9, "", 3.861, 76.88, 0.829}, 
 {"MNE", "Europe", "Montenegro", "2021-02-03", 63118., 642., 470.429, 825., 
  7., 6., 100496.448, 1022.192, 749.016, 1313.565, 11.145, 9.553, 1.09, "", 
  "", "", "", "", "", "", "", "", "", "", "", "", "", "", "", "", "", "", "", 
  "", "", "", "", "", "", "", 628062., 46.28, 39.1, 14.762, 9.395, 16409.288, 
  1., 387.305, 10.08, 44., 47.9, "", 3.861, 76.88, 0.829}, 
 {"MNE", "Europe", "Montenegro", "2021-02-04", 63633., 515., 477.857, 826., 
  1., 5.143, 101316.431, 819.983, 760.844, 1315.157, 1.592, 8.188, 1.09, "", 
  "", "", "", "", "", "", "", "", "", "", "", "", "", "", "", "", "", "", "", 
  "", "", "", "", "", "", "", 628062., 46.28, 39.1, 14.762, 9.395, 16409.288, 
  1., 387.305, 10.08, 44., 47.9, "", 3.861, 76.88, 0.829}, 
 {"MNE", "Europe", "Montenegro", "2021-02-05", 64168., 535., 477.286, 831., 
  5., 4.429, 102168.257, 851.827, 759.934, 1323.118, 7.961, 7.051, 1.09, "", 
  "", "", "", "", "", "", "", "", "", "", "", "", "", "", "", "", "", "", "", 
  "", "", "", "", "", "", "", 628062., 46.28, 39.1, 14.762, 9.395, 16409.288, 
  1., 387.305, 10.08, 44., 47.9, "", 3.861, 76.88, 0.829}, 
 {"MNE", "Europe", "Montenegro", "2021-02-06", 64739., 571., 505.286, 836., 
  5., 4.857, 103077.403, 909.146, 804.516, 1331.079, 7.961, 7.734, 1.1, "", 
  "", "", "", "", "", "", "", "", "", "", "", "", "", "", "", "", "", "", "", 
  "", "", "", "", "", "", "", 628062., 46.28, 39.1, 14.762, 9.395, 16409.288, 
  1., 387.305, 10.08, 44., 47.9, "", 3.861, 76.88, 0.829}, 
 {"MNE", "Europe", "Montenegro", "2021-02-07", 65227., 488., 509.714, 838., 
  2., 4.714, 103854.397, 776.993, 811.567, 1334.263, 3.184, 7.506, 1.08, "", 
  "", "", "", "", "", "", "", "", "", "", "", "", "", "", "", "", "", "", "", 
  "", "", "", "", "", "", "", 628062., 46.28, 39.1, 14.762, 9.395, 16409.288, 
  1., 387.305, 10.08, 44., 47.9, "", 3.861, 76.88, 0.829}, 
 {"MNE", "Europe", "Montenegro", "2021-02-08", 65657., 430., 526.429, 842., 
  4., 4.429, 104539.042, 684.646, 838.179, 1340.632, 6.369, 7.051, 1.07, "", 
  "", "", "", "", "", "", "", "", "", "", "", "", "", "", "", "", "", "", "", 
  "", "", "", "", "", "", "", 628062., 46.28, 39.1, 14.762, 9.395, 16409.288, 
  1., 387.305, 10.08, 44., 47.9, "", 3.861, 76.88, 0.829}, 
 {"MNE", "Europe", "Montenegro", "2021-02-09", 66234., 577., 536.857, 852., 
  10., 4.857, 105457.741, 918.699, 854.784, 1356.554, 15.922, 7.734, 1.06, 
  "", "", "", "", "", "", "", "", "", "", "", "", "", "", "", "", "", "", "", 
  "", "", "", "", "", "", "", "", 628062., 46.28, 39.1, 14.762, 9.395, 
  16409.288, 1., 387.305, 10.08, 44., 47.9, "", 3.861, 76.88, 0.829}, 
 {"MNE", "Europe", "Montenegro", "2021-02-10", 66857., 623., 534.143, 861., 
  9., 5.143, 106449.682, 991.94, 850.462, 1370.884, 14.33, 8.188, 1.05, "", 
  "", "", "", "", "", "", "", "", "", "", "", "", "", "", "", "", "", "", "", 
  "", "", "", "", "", "", "", 628062., 46.28, 39.1, 14.762, 9.395, 16409.288, 
  1., 387.305, 10.08, 44., 47.9, "", 3.861, 76.88, 0.829}, 
 {"MNE", "Europe", "Montenegro", "2021-02-11", 67441., 584., 544., 869., 8., 
  6.143, 107379.526, 929.845, 866.157, 1383.621, 12.738, 9.781, 1.03, "", "", 
  "", "", "", "", "", "", "", "", "", "", "", "", "", "", "", "", "", "", "", 
  "", "", "", "", "", "", 628062., 46.28, 39.1, 14.762, 9.395, 16409.288, 1., 
  387.305, 10.08, 44., 47.9, "", 3.861, 76.88, 0.829}, 
 {"MNE", "Europe", "Montenegro", "2021-02-12", 68004., 563., 548., 880., 11., 
  7., 108275.935, 896.408, 872.525, 1401.136, 17.514, 11.145, 1.01, "", "", 
  "", "", "", "", "", "", "", "", "", "", "", "", "", "", "", "", "", "", "", 
  "", "", "", "", "", "", 628062., 46.28, 39.1, 14.762, 9.395, 16409.288, 1., 
  387.305, 10.08, 44., 47.9, "", 3.861, 76.88, 0.829}, 
 {"MNE", "Europe", "Montenegro", "2021-02-13", 68476., 472., 533.857, 882., 
  2., 6.571, 109027.453, 751.518, 850.007, 1404.32, 3.184, 10.463, 0.98, "", 
  "", "", "", "", "", "", "", "", "", "", "", "", "", "", "", "", "", "", "", 
  "", "", "", "", "", "", "", 628062., 46.28, 39.1, 14.762, 9.395, 16409.288, 
  1., 387.305, 10.08, 44., 47.9, "", 3.861, 76.88, 0.829}, 
 {"MNE", "Europe", "Montenegro", "2021-02-14", 68921., 445., 527.714, 890., 
  8., 7.429, 109735.981, 708.529, 840.226, 1417.058, 12.738, 11.828, 0.96, 
  "", "", "", "", "", "", "", "", "", "", "", "", "", "", "", "", "", "", "", 
  "", "", "", "", "", "", "", "", 628062., 46.28, 39.1, 14.762, 9.395, 
  16409.288, 1., 387.305, 10.08, 44., 47.9, "", 3.861, 76.88, 0.829}, 
 {"MNE", "Europe", "Montenegro", "2021-02-15", 69294., 373., 519.571, 899., 
  9., 8.143, 110329.872, 593.89, 827.261, 1431.387, 14.33, 12.965, 0.95, "", 
  "", "", "", "", "", "", "", "", "", "", "", "", "", "", "", "", "", "", "", 
  "", "", "", "", "", "", "", 628062., 46.28, 39.1, 14.762, 9.395, 16409.288, 
  1., 387.305, 10.08, 44., 47.9, "", 3.861, 76.88, 0.829}, 
 {"MNE", "Europe", "Montenegro", "2021-02-16", 69770., 476., 505.143, 910., 
  11., 8.286, 111087.759, 757.887, 804.288, 1448.902, 17.514, 13.193, 0.93, 
  "", "", "", "", "", "", "", "", "", "", "", "", "", "", "", "", "", "", "", 
  "", "", "", "", "", "", "", "", 628062., 46.28, 39.1, 14.762, 9.395, 
  16409.288, 1., 387.305, 10.08, 44., 47.9, "", 3.861, 76.88, 0.829}, 
 {"MNE", "Europe", "Montenegro", "2021-02-17", 70174., 404., 473.857, 916., 
  6., 7.857, 111731.007, 643.249, 754.475, 1458.455, 9.553, 12.51, 0.93, "", 
  "", "", "", "", "", "", "", "", "", "", "", "", "", "", "", "", "", "", "", 
  "", "", "", "", "", "", "", 628062., 46.28, 39.1, 14.762, 9.395, 16409.288, 
  1., 387.305, 10.08, 44., 47.9, "", 3.861, 76.88, 0.829}, 
 {"MNE", "Europe", "Montenegro", "2021-02-18", 70658., 484., 459.571, 926., 
  10., 8.143, 112501.632, 770.625, 731.729, 1474.377, 15.922, 12.965, 0.95, 
  "", "", "", "", "", "", "", "", "", "", "", "", "", "", "", "", "", "", "", 
  "", "", "", "", "", "", "", "", 628062., 46.28, 39.1, 14.762, 9.395, 
  16409.288, 1., 387.305, 10.08, 44., 47.9, "", 3.861, 76.88, 0.829}, 
 {"MNE", "Europe", "Montenegro", "2021-02-19", 71112., 454., 444., 932., 6., 
  7.429, 113224.491, 722.859, 706.937, 1483.93, 9.553, 11.828, 0.97, "", "", 
  "", "", "", "", "", "", "", "", "", "", "", "", "", "", "", "", "", "", "", 
  "", "", "", "", "", "", 628062., 46.28, 39.1, 14.762, 9.395, 16409.288, 1., 
  387.305, 10.08, 44., 47.9, "", 3.861, 76.88, 0.829}, 
 {"MNE", "Europe", "Montenegro", "2021-02-20", 71593., 481., 445.286, 939., 
  7., 8.143, 113990.339, 765.848, 708.984, 1495.075, 11.145, 12.965, 0.99, 
  "", "", "", "", "", "", "", "", "", "", "", "", "", "", "", "", "", 0., 0., 
  "", "", "", 0., 0., "", "", "", 628062., 46.28, 39.1, 14.762, 9.395, 
  16409.288, 1., 387.305, 10.08, 44., 47.9, "", 3.861, 76.88, 0.829}, 
 {"MNE", "Europe", "Montenegro", "2021-02-21", 71995., 402., 439.143, 950., 
  11., 8.571, 114630.403, 640.064, 699.203, 1512.59, 17.514, 13.647, 1.01, 
  "", "", "", "", "", "", "", "", "", "", "", "", "", "", "", "", "", "", "", 
  "", "", 223., "", "", "", 355., "", 628062., 46.28, 39.1, 14.762, 9.395, 
  16409.288, 1., 387.305, 10.08, 44., 47.9, "", 3.861, 76.88, 0.829}, 
 {"MNE", "Europe", "Montenegro", "2021-02-22", 72395., 400., 443., 957., 7., 
  8.286, 115267.283, 636.88, 705.344, 1523.735, 11.145, 13.193, 1.04, "", "", 
  "", "", "", "", "", "", "", "", "", "", "", "", "", "", "", "", "", "", "", 
  223., "", "", "", 355., "", 628062., 46.28, 39.1, 14.762, 9.395, 16409.288, 
  1., 387.305, 10.08, 44., 47.9, "", 3.861, 76.88, 0.829}, 
 {"MNE", "Europe", "Montenegro", "2021-02-23", 72969., 574., 457., 969., 12., 
  8.429, 116181.205, 913.923, 727.635, 1542.841, 19.106, 13.42, 1.07, "", "", 
  "", "", "", "", "", "", "", "", "", "", "", "", "", "", "", "", "", "", "", 
  223., "", "", "", 355., "", 628062., 46.28, 39.1, 14.762, 9.395, 16409.288, 
  1., 387.305, 10.08, 44., 47.9, "", 3.861, 76.88, 0.829}, 
 {"MNE", "Europe", "Montenegro", "2021-02-24", 73612., 643., 491.143, 976., 
  7., 8.571, 117204.989, 1023.784, 781.997, 1553.987, 11.145, 13.647, 1.09, 
  "", "", "", "", "", "", "", "", "", "", "", "", "", "", "", "", "", "", "", 
  "", "", 223., "", "", "", 355., "", 628062., 46.28, 39.1, 14.762, 9.395, 
  16409.288, 1., 387.305, 10.08, 44., 47.9, "", 3.861, 76.88, 0.829}, 
 {"MNE", "Europe", "Montenegro", "2021-02-25", 74183., 571., 503.571, 987., 
  11., 8.714, 118114.135, 909.146, 801.786, 1571.501, 17.514, 13.875, 1.09, 
  "", "", "", "", "", "", "", "", "", "", "", "", "", "", "", "", "", 1113., 
  1113., "", "", 223., 0.18, 0.18, "", 355., "", 628062., 46.28, 39.1, 
  14.762, 9.395, 16409.288, 1., 387.305, 10.08, 44., 47.9, "", 3.861, 76.88, 
  0.829}, {"MNE", "Europe", "Montenegro", "2021-02-26", 74789., 606., 
  525.286, 994., 7., 8.857, 119079.008, 964.873, 836.36, 1582.646, 11.145, 
  14.102, 1.09, "", "", "", "", "", "", "", "", "", "", "", "", "", "", "", 
  "", "", 1288., 1288., "", 175., 215., 0.21, 0.21, "", 342., "", 628062., 
  46.28, 39.1, 14.762, 9.395, 16409.288, 1., 387.305, 10.08, 44., 47.9, "", 
  3.861, 76.88, 0.829}, {"MNE", "Europe", "Montenegro", "2021-02-27", 75332., 
  543., 534.143, 999., 5., 8.571, 119943.572, 864.564, 850.462, 1590.607, 
  7.961, 13.647, 1.08, "", "", "", "", "", "", "", "", "", "", "", "", "", 
  "", "", "", "", "", "", "", "", 196., "", "", "", 312., "", 628062., 46.28, 
  39.1, 14.762, 9.395, 16409.288, 1., 387.305, 10.08, 44., 47.9, "", 3.861, 
  76.88, 0.829}, {"MNE", "Europe", "Montenegro", "2021-02-28", 75834., 502., 
  548.429, 1003., 4., 7.571, 120742.857, 799.284, 873.208, 1596.976, 6.369, 
  12.055, 1.07, "", "", "", "", "", "", "", "", "", "", "", "", "", "", "", 
  "", "", "", "", "", "", 175., "", "", "", 279., "", 628062., 46.28, 39.1, 
  14.762, 9.395, 16409.288, 1., 387.305, 10.08, 44., 47.9, "", 3.861, 76.88, 
  0.829}, {"MNE", "Europe", "Montenegro", "2021-03-01", 76283., 449., 
  555.429, 1015., 12., 8.286, 121457.754, 714.898, 884.353, 1616.082, 19.106, 
  13.193, 1.06, "", "", "", "", "", "", "", "", "", "", "", "", "", "", "", 
  "", "", 1531., 1531., "", "", 155., 0.24, 0.24, "", 247., "", 628062., 
  46.28, 39.1, 14.762, 9.395, 16409.288, 1., 387.305, 10.08, 44., 47.9, "", 
  3.861, 76.88, 0.829}, {"MNE", "Europe", "Montenegro", "2021-03-02", 76868., 
  585., 557., 1023., 8., 7.714, 122389.191, 931.437, 886.855, 1628.82, 
  12.738, 12.283, 1.06, "", "", "", "", "", "", "", "", "", "", "", "", "", 
  "", "", "", "", "", "", "", "", 152., "", "", "", 242., "", 628062., 46.28, 
  39.1, 14.762, 9.395, 16409.288, 1., 387.305, 10.08, 44., 47.9, "", 3.861, 
  76.88, 0.829}, {"MNE", "Europe", "Montenegro", "2021-03-03", 77493., 625., 
  554.429, 1031., 8., 7.857, 123384.316, 995.125, 882.761, 1641.558, 12.738, 
  12.51, 1.05, "", "", "", "", "", "", "", "", "", "", "", "", "", "", "", 
  "", "", 1927., 1927., "", "", 148., 0.31, 0.31, "", 236., "", 628062., 
  46.28, 39.1, 14.762, 9.395, 16409.288, 1., 387.305, 10.08, 44., 47.9, "", 
  3.861, 76.88, 0.829}, {"MNE", "Europe", "Montenegro", "2021-03-04", 78060., 
  567., 553.857, 1039., 8., 7.429, 124287.093, 902.777, 881.851, 1654.295, 
  12.738, 11.828, 1.05, "", "", "", "", "", "", "", "", "", "", "", "", "", 
  "", "", "", "", "", "", "", "", 139., "", "", "", 221., "", 628062., 46.28, 
  39.1, 14.762, 9.395, 16409.288, 1., 387.305, 10.08, 44., 47.9, "", 3.861, 
  76.88, 0.829}, {"MNE", "Europe", "Montenegro", "2021-03-05", 78634., 574., 
  549.286, 1048., 9., 7.714, 125201.015, 913.923, 874.572, 1668.625, 14.33, 
  12.283, 1.05, "", "", "", "", "", "", "", "", "", "", "", "", "", "", "", 
  "", "", 2250., 2250., "", "", 137., 0.36, 0.36, "", 218., "", 628062., 
  46.28, 39.1, 14.762, 9.395, 16409.288, 1., 387.305, 10.08, 44., 47.9, "", 
  3.861, 76.88, 0.829}, {"MNE", "Europe", "Montenegro", "2021-03-06", 79237., 
  603., 557.857, 1059., 11., 8.571, 126161.111, 960.096, 888.22, 1686.139, 
  17.514, 13.647, 1.05, "", "", "", "", "", "", "", "", "", "", "", "", "", 
  "", "", "", "", 2406., 2406., "", 156., 148., 0.38, 0.38, "", 236., "", 
  628062., 46.28, 39.1, 14.762, 9.395, 16409.288, 1., 387.305, 10.08, 44., 
  47.9, "", 3.861, 76.88, 0.829}, {"MNE", "Europe", "Montenegro", 
  "2021-03-07", 79774., 537., 562.857, 1067., 8., 9.143, 127016.123, 855.011, 
  896.181, 1698.877, 12.738, 14.557, 1.04, "", "", "", "", "", "", "", "", 
  "", "", "", "", "", "", "", "", "", "", "", "", "", 183., "", "", "", 291., 
  "", 628062., 46.28, 39.1, 14.762, 9.395, 16409.288, 1., 387.305, 10.08, 
  44., 47.9, "", 3.861, 76.88, 0.829}, {"MNE", "Europe", "Montenegro", 
  "2021-03-08", 80191., 417., 558.286, 1085., 18., 10., 127680.07, 663.947, 
  888.902, 1727.536, 28.66, 15.922, 1.03, "", "", "", "", "", "", "", "", "", 
  "", "", "", "", "", "", "", "", 3062., 3062., "", "", 219., 0.49, 0.49, "", 
  349., "", 628062., 46.28, 39.1, 14.762, 9.395, 16409.288, 1., 387.305, 
  10.08, 44., 47.9, "", 3.861, 76.88, 0.829}, {"MNE", "Europe", "Montenegro", 
  "2021-03-09", 80803., 612., 562.143, 1092., 7., 9.857, 128654.496, 974.426, 
  895.044, 1738.682, 11.145, 15.695, 1.03, "", "", "", "", "", "", "", "", 
  "", "", "", "", "", "", "", "", "", "", "", "", "", 202., "", "", "", 322., 
  "", 628062., 46.28, 39.1, 14.762, 9.395, 16409.288, 1., 387.305, 10.08, 
  44., 47.9, "", 3.861, 76.88, 0.829}, {"MNE", "Europe", "Montenegro", 
  "2021-03-10", 81457., 654., 566.286, 1100., 8., 9.857, 129695.794, 
  1041.298, 901.64, 1751.419, 12.738, 15.695, 1.02, "", "", "", "", "", "", 
  "", "", "", "", "", "", "", "", "", "", "", "", "", "", "", 184., "", "", 
  "", 293., "", 628062., 46.28, 39.1, 14.762, 9.395, 16409.288, 1., 387.305, 
  10.08, 44., 47.9, "", 3.861, 76.88, 0.829}, {"MNE", "Europe", "Montenegro", 
  "2021-03-11", 82029., 572., 567., 1113., 13., 10.571, 130606.532, 910.738, 
  902.777, 1772.118, 20.699, 16.832, 1.01, "", "", "", "", "", "", "", "", 
  "", "", "", "", "", "", "", "", "", "", "", "", "", 172., "", "", "", 274., 
  "", 628062., 46.28, 39.1, 14.762, 9.395, 16409.288, 1., 387.305, 10.08, 
  44., 47.9, "", 3.861, 76.88, 0.829}, {"MNE", "Europe", "Montenegro", 
  "2021-03-12", 82610., 581., 568., 1117., 4., 9.857, 131531.6, 925.068, 
  904.369, 1778.487, 6.369, 15.695, 1.01, "", "", "", "", "", "", "", "", "", 
  "", "", "", "", "", "", "", "", 3374., 3374., "", "", 161., 0.54, 0.54, "", 
  256., "", 628062., 46.28, 39.1, 14.762, 9.395, 16409.288, 1., 387.305, 
  10.08, 44., 47.9, "", 3.861, 76.88, 0.829}, {"MNE", "Europe", "Montenegro", 
  "2021-03-13", 83165., 555., 561.143, 1122., 5., 9., 132415.271, 883.671, 
  893.451, 1786.448, 7.961, 14.33, 0.99, "", "", "", "", "", "", "", "", "", 
  "", "", "", "", "", "", "", "", "", "", "", "", 168., "", "", "", 267., "", 
  628062., 46.28, 39.1, 14.762, 9.395, 16409.288, 1., 387.305, 10.08, 44., 
  47.9, "", 3.861, 76.88, 0.829}, {"MNE", "Europe", "Montenegro", 
  "2021-03-14", 83693., 528., 559.857, 1129., 7., 8.857, 133255.952, 840.681, 
  891.404, 1797.593, 11.145, 14.102, 0.98, "", "", "", "", "", "", "", "", 
  "", "", "", "", "", "", "", "", "", 3793., 3793., "", "", 151., 0.6, 0.6, 
  "", 240., "", 628062., 46.28, 39.1, 14.762, 9.395, 16409.288, 1., 387.305, 
  10.08, 44., 47.9, "", 3.861, 76.88, 0.829}, {"MNE", "Europe", "Montenegro", 
  "2021-03-15", 84163., 470., 567.429, 1136., 7., 7.286, 134004.286, 748.334, 
  903.459, 1808.739, 11.145, 11.6, 0.97, "", "", "", "", "", "", "", "", "", 
  "", "", "", "", "", "", "", "", "", "", "", "", 192., "", "", "", 306., "", 
  628062., 46.28, 39.1, 14.762, 9.395, 16409.288, 1., 387.305, 10.08, 44., 
  47.9, "", 3.861, 76.88, 0.829}, {"MNE", "Europe", "Montenegro", 
  "2021-03-16", 84700., 537., 556.714, 1151., 15., 8.429, 134859.297, 
  855.011, 886.4, 1832.622, 23.883, 13.42, 0.95, "", "", "", "", "", "", "", 
  "", "", "", "", "", "", "", "", "", "", 5021., 5021., "", "", 269., 0.8, 
  0.8, "", 428., "", 628062., 46.28, 39.1, 14.762, 9.395, 16409.288, 1., 
  387.305, 10.08, 44., 47.9, "", 3.861, 76.88, 0.829}, 
 {"MNE", "Europe", "Montenegro", "2021-03-17", 85253., 553., 542.286, 1169., 
  18., 9.857, 135739.784, 880.486, 863.427, 1861.281, 28.66, 15.695, 0.94, 
  "", "", "", "", "", "", "", "", "", "", "", "", "", "", "", "", "", 5730., 
  5730., "", 709., 359., 0.91, 0.91, "", 572., "", 628062., 46.28, 39.1, 
  14.762, 9.395, 16409.288, 1., 387.305, 10.08, 44., 47.9, "", 3.861, 76.88, 
  0.829}, {"MNE", "Europe", "Montenegro", "2021-03-18", 85774., 521., 535., 
  1178., 9., 9.286, 136569.32, 829.536, 851.827, 1875.611, 14.33, 14.785, 
  0.93, "", "", "", "", "", "", "", "", "", "", "", "", "", "", "", "", "", 
  6085., 6085., "", 355., 398., 0.97, 0.97, "", 634., "", 628062., 46.28, 
  39.1, 14.762, 9.395, 16409.288, 1., 387.305, 10.08, 44., 47.9, "", 3.861, 
  76.88, 0.829}, {"MNE", "Europe", "Montenegro", "2021-03-19", 86282., 508., 
  524.571, 1184., 6., 9.571, 137378.157, 808.837, 835.222, 1885.164, 9.553, 
  15.24, 0.92, "", "", "", "", "", "", "", "", "", "", "", "", "", "", "", 
  "", "", 6849., 6517., 332., 764., 496., 1.09, 1.04, 0.05, 790., "", 
  628062., 46.28, 39.1, 14.762, 9.395, 16409.288, 1., 387.305, 10.08, 44., 
  47.9, "", 3.861, 76.88, 0.829}, {"MNE", "Europe", "Montenegro", 
  "2021-03-20", 86782., 500., 516.714, 1194., 10., 10.286, 138174.257, 796.1, 
  822.712, 1901.086, 15.922, 16.377, 0.91, "", "", "", "", "", "", "", "", 
  "", "", "", "", "", "", "", "", "", 7298., 6837., 461., 449., 531., 1.16, 
  1.09, 0.07, 845., "", 628062., 46.28, 39.1, 14.762, 9.395, 16409.288, 1., 
  387.305, 10.08, 44., 47.9, "", 3.861, 76.88, 0.829}, 
 {"MNE", "Europe", "Montenegro", "2021-03-21", 87212., 430., 502.714, 1199., 
  5., 10., 138858.902, 684.646, 800.421, 1909.047, 7.961, 15.922, 0.9, "", 
  "", "", "", "", "", "", "", "", "", "", "", "", "", "", "", "", "", "", "", 
  "", 566., "", "", "", 901., "", 628062., 46.28, 39.1, 14.762, 9.395, 
  16409.288, 1., 387.305, 10.08, 44., 47.9, "", 3.861, 76.88, 0.829}, 
 {"MNE", "Europe", "Montenegro", "2021-03-22", 87638., 426., 496.429, 1208., 
  9., 10.286, 139537.179, 678.277, 790.413, 1923.377, 14.33, 16.377, 0.89, 
  "", "", "", "", "", "", "", "", "", "", "", "", "", "", "", "", "", "", "", 
  "", "", 544., "", "", "", 866., "", 628062., 46.28, 39.1, 14.762, 9.395, 
  16409.288, 1., 387.305, 10.08, 44., 47.9, "", 3.861, 76.88, 0.829}, 
 {"MNE", "Europe", "Montenegro", "2021-03-23", 88116., 478., 488., 1220., 
  12., 9.857, 140298.251, 761.071, 776.993, 1942.483, 19.106, 15.695, 0.87, 
  "", "", "", "", "", "", "", "", "", "", "", "", "", "", "", "", "", 8669., 
  8074., 595., "", 521., 1.38, 1.29, 0.09, 830., "", 628062., 46.28, 39.1, 
  14.762, 9.395, 16409.288, 1., 387.305, 10.08, 44., 47.9, "", 3.861, 76.88, 
  0.829}, {"MNE", "Europe", "Montenegro", "2021-03-24", 88550., 434., 471., 
  1224., 4., 7.857, 140989.265, 691.015, 749.926, 1948.852, 6.369, 12.51, 
  0.85, "", "", "", "", "", "", "", "", "", "", "", "", "", "", "", "", "", 
  10809., 9961., 848., 2140., 726., 1.72, 1.59, 0.14, 1156., "", 628062., 
  46.28, 39.1, 14.762, 9.395, 16409.288, 1., 387.305, 10.08, 44., 47.9, "", 
  3.861, 76.88, 0.829}, {"MNE", "Europe", "Montenegro", "2021-03-25", 88991., 
  441., 459.571, 1230., 6., 7.429, 141691.425, 702.16, 731.729, 1958.405, 
  9.553, 11.828, 0.84, "", "", "", "", "", "", "", "", "", "", "", "", "", 
  "", "", "", "", 12929., 11857., 1072., 2120., 978., 2.06, 1.89, 0.17, 
  1557., "", 628062., 46.28, 39.1, 14.762, 9.395, 16409.288, 1., 387.305, 
  10.08, 44., 47.9, "", 3.861, 76.88, 0.829}, {"MNE", "Europe", "Montenegro", 
  "2021-03-26", 89363., 372., 440.143, 1234., 4., 7.143, 142283.724, 592.298, 
  700.795, 1964.774, 6.369, 11.373, 0.83, "", "", "", "", "", "", "", "", "", 
  "", "", "", "", "", "", "", "", 14739., 13410., 1329., 1810., 1127., 2.35, 
  2.14, 0.21, 1794., "", 628062., 46.28, 39.1, 14.762, 9.395, 16409.288, 1., 
  387.305, 10.08, 44., 47.9, "", 3.861, 76.88, 0.829}, 
 {"MNE", "Europe", "Montenegro", "2021-03-27", 89732., 369., 421.429, 1241., 
  7., 6.714, 142871.245, 587.522, 670.998, 1975.92, 11.145, 10.69, 0.83, "", 
  "", "", "", "", "", "", "", "", "", "", "", "", "", "", "", "", 16451., 
  14850., 1601., 1712., 1308., 2.62, 2.36, 0.25, 2083., "", 628062., 46.28, 
  39.1, 14.762, 9.395, 16409.288, 1., 387.305, 10.08, 44., 47.9, "", 3.861, 
  76.88, 0.829}, {"MNE", "Europe", "Montenegro", "2021-03-28", 90083., 351., 
  410.143, 1245., 4., 6.571, 143430.107, 558.862, 653.029, 1982.288, 6.369, 
  10.463, 0.84, "", "", "", "", "", "", "", "", "", "", "", "", "", "", "", 
  "", "", 18661., 16570., 2091., 2210., 1558., 2.97, 2.64, 0.33, 2481., "", 
  628062., 46.28, 39.1, 14.762, 9.395, 16409.288, 1., 387.305, 10.08, 44., 
  47.9, "", 3.861, 76.88, 0.829}, {"MNE", "Europe", "Montenegro", 
  "2021-03-29", 90418., 335., 397.143, 1256., 11., 6.857, 143963.494, 
  533.387, 632.331, 1999.803, 17.514, 10.918, 0.84, "", "", "", "", "", "", 
  "", "", "", "", "", "", "", "", "", "", "", 20140., 17746., 2394., 1479., 
  1704., 3.21, 2.83, 0.38, 2713., "", 628062., 46.28, 39.1, 14.762, 9.395, 
  16409.288, 1., 387.305, 10.08, 44., 47.9, "", 3.861, 76.88, 0.829}, 
 {"MNE", "Europe", "Montenegro", "2021-03-30", 90832., 414., 388., 1266., 
  10., 6.571, 144622.665, 659.171, 617.773, 2015.725, 15.922, 10.463, 0.84, 
  "", "", "", "", "", "", "", "", "", "", "", "", "", "", "", "", "", 20373., 
  17906., 2467., 233., 1672., 3.24, 2.85, 0.39, 2662., "", 628062., 46.28, 
  39.1, 14.762, 9.395, 16409.288, 1., 387.305, 10.08, 44., 47.9, "", 3.861, 
  76.88, 0.829}, {"MNE", "Europe", "Montenegro", "2021-03-31", 91218., 386., 
  381.143, 1274., 8., 7.143, 145237.254, 614.589, 606.855, 2028.462, 12.738, 
  11.373, 0.83, "", "", "", "", "", "", "", "", "", "", "", "", "", "", "", 
  "", "", 22391., 19118., 3273., 2018., 1655., 3.57, 3.04, 0.52, 2635., "", 
  628062., 46.28, 39.1, 14.762, 9.395, 16409.288, 1., 387.305, 10.08, 44., 
  47.9, "", 3.861, 76.88, 0.829}, {"MNE", "Europe", "Montenegro", 
  "2021-04-01", 91573., 355., 368.857, 1286., 12., 8., 145802.484, 565.231, 
  587.294, 2047.569, 19.106, 12.738, 0.82, "", "", "", "", "", "", "", "", 
  "", "", "", "", "", "", "", "", "", 23046., 19636., 3410., 655., 1445., 
  3.67, 3.13, 0.54, 2301., "", 628062., 46.28, 39.1, 14.762, 9.395, 
  16409.288, 1., 387.305, 10.08, 44., 47.9, "", 3.861, 76.88, 0.829}, 
 {"MNE", "Europe", "Montenegro", "2021-04-02", 91906., 333., 363.286, 1296., 
  10., 8.857, 146332.687, 530.202, 578.423, 2063.491, 15.922, 14.102, 0.81, 
  "", "", "", "", "", "", "", "", "", "", "", "", "", "", "", "", "", 25003., 
  21195., 3808., 1957., 1466., 3.98, 3.37, 0.61, 2334., "", 628062., 46.28, 
  39.1, 14.762, 9.395, 16409.288, 1., 387.305, 10.08, 44., 47.9, "", 3.861, 
  76.88, 0.829}, {"MNE", "Europe", "Montenegro", "2021-04-03", 92222., 316., 
  355.714, 1303., 7., 8.857, 146835.822, 503.135, 566.368, 2074.636, 11.145, 
  14.102, 0.8, "", "", "", "", "", "", "", "", "", "", "", "", "", "", "", 
  "", "", 26972., 22947., 4025., 1969., 1503., 4.29, 3.65, 0.64, 2393., "", 
  628062., 46.28, 39.1, 14.762, 9.395, 16409.288, 1., 387.305, 10.08, 44., 
  47.9, "", 3.861, 76.88, 0.829}, {"MNE", "Europe", "Montenegro", 
  "2021-04-04", 92519., 297., 348., 1305., 2., 8.571, 147308.705, 472.883, 
  554.085, 2077.82, 3.184, 13.647, 0.79, "", "", "", "", "", "", "", "", "", 
  "", "", "", "", "", "", "", "", 29710., 25516., 4194., 2738., 1578., 4.73, 
  4.06, 0.67, 2512., "", 628062., 46.28, 39.1, 14.762, 9.395, 16409.288, 1., 
  387.305, 10.08, 44., 47.9, "", 3.861, 76.88, 0.829}, 
 {"MNE", "Europe", "Montenegro", "2021-04-05", 92740., 221., 331.714, 1317., 
  12., 8.714, 147660.581, 351.876, 528.155, 2096.927, 19.106, 13.875, 0.78, 
  "", "", "", "", "", "", "", "", "", "", "", "", "", "", "", "", "", 31631., 
  27149., 4482., 1921., 1642., 5.04, 4.32, 0.71, 2614., "", 628062., 46.28, 
  39.1, 14.762, 9.395, 16409.288, 1., 387.305, 10.08, 44., 47.9, "", 3.861, 
  76.88, 0.829}, {"MNE", "Europe", "Montenegro", "2021-04-06", 93030., 290., 
  314., 1326., 9., 8.571, 148122.319, 461.738, 499.951, 2111.257, 14.33, 
  13.647, 0.77, "", "", "", "", "", "", "", "", "", "", "", "", "", "", "", 
  "", "", 34335., 29601., 4734., 2704., 1995., 5.47, 4.71, 0.75, 3176., "", 
  628062., 46.28, 39.1, 14.762, 9.395, 16409.288, 1., 387.305, 10.08, 44., 
  47.9, "", 3.861, 76.88, 0.829}, {"MNE", "Europe", "Montenegro", 
  "2021-04-07", 93309., 279., 298.714, 1334., 8., 8.571, 148566.543, 444.224, 
  475.613, 2123.994, 12.738, 13.647, 0.76, "", "", "", "", "", "", "", "", 
  "", "", "", "", "", "", "", "", "", 36857., 31710., 5147., 2522., 2067., 
  5.87, 5.05, 0.82, 3291., "", 628062., 46.28, 39.1, 14.762, 9.395, 
  16409.288, 1., 387.305, 10.08, 44., 47.9, "", 3.861, 76.88, 0.829}, 
 {"MNE", "Europe", "Montenegro", "2021-04-08", 93566., 257., 284.714, 1345., 
  11., 8.429, 148975.738, 409.195, 453.322, 2141.508, 17.514, 13.42, 0.75, 
  "", "", "", "", "", "", "", "", "", "", "", "", "", "", "", "", "", 38541., 
  33163., 5378., 1684., 2214., 6.14, 5.28, 0.86, 3525., "", 628062., 46.28, 
  39.1, 14.762, 9.395, 16409.288, 1., 387.305, 10.08, 44., 47.9, "", 3.861, 
  76.88, 0.829}, {"MNE", "Europe", "Montenegro", "2021-04-09", 93803., 237., 
  271., 1354., 9., 8.286, 149353.089, 377.351, 431.486, 2155.838, 14.33, 
  13.193, 0.75, "", "", "", "", "", "", "", "", "", "", "", "", "", "", "", 
  "", "", 39812., 34172., 5640., 1271., 2116., 6.34, 5.44, 0.9, 3369., "", 
  628062., 46.28, 39.1, 14.762, 9.395, 16409.288, 1., 387.305, 10.08, 44., 
  47.9, "", 3.861, 76.88, 0.829}, {"MNE", "Europe", "Montenegro", 
  "2021-04-10", 94035., 232., 259., 1365., 11., 8.857, 149722.48, 369.39, 
  412.38, 2173.352, 17.514, 14.102, 0.75, "", "", "", "", "", "", "", "", "", 
  "", "", "", "", "", "", "", "", 41372., 35290., 6082., 1560., 2057., 6.59, 
  5.62, 0.97, 3275., "", 628062., 46.28, 39.1, 14.762, 9.395, 16409.288, 1., 
  387.305, 10.08, 44., 47.9, "", 3.861, 76.88, 0.829}, 
 {"MNE", "Europe", "Montenegro", "2021-04-11", 94269., 234., 250., 1373., 8., 
  9.714, 150095.054, 372.575, 398.05, 2186.09, 12.738, 15.467, 0.75, "", "", 
  "", "", "", "", "", "", "", "", "", "", "", "", "", "", "", 42450., 35697., 
  6753., 1078., 1820., 6.76, 5.68, 1.08, 2898., "", 628062., 46.28, 39.1, 
  14.762, 9.395, 16409.288, 1., 387.305, 10.08, 44., 47.9, "", 3.861, 76.88, 
  0.829}, {"MNE", "Europe", "Montenegro", "2021-04-12", 94419., 150., 
  239.857, 1381., 8., 9.143, 150333.884, 238.83, 381.9, 2198.828, 12.738, 
  14.557, 0.74, "", "", "", "", "", "", "", "", "", "", "", "", "", "", "", 
  "", "", 42866., 36113., 6753., 416., 1605., 6.83, 5.75, 1.08, 2555., "", 
  628062., 46.28, 39.1, 14.762, 9.395, 16409.288, 1., 387.305, 10.08, 44., 
  47.9, "", 3.861, 76.88, 0.829}, {"MNE", "Europe", "Montenegro", 
  "2021-04-13", 94643., 224., 230.429, 1391., 10., 9.286, 150690.537, 
  356.653, 366.888, 2214.749, 15.922, 14.785, 0.74, "", "", "", "", "", "", 
  "", "", "", "", "", "", "", "", "", "", "", 44979., 36432., 8547., 2113., 
  1521., 7.16, 5.8, 1.36, 2422., "", 628062., 46.28, 39.1, 14.762, 9.395, 
  16409.288, 1., 387.305, 10.08, 44., 47.9, "", 3.861, 76.88, 0.829}, 
 {"MNE", "Europe", "Montenegro", "2021-04-14", 94859., 216., 221.429, 1405., 
  14., 10.143, 151034.452, 343.915, 352.558, 2237.04, 22.291, 16.149, 0.74, 
  "", "", "", "", "", "", "", "", "", "", "", "", "", "", "", "", "", 46917., 
  36690., 10227., 1938., 1437., 7.47, 5.84, 1.63, 2288., "", 628062., 46.28, 
  39.1, 14.762, 9.395, 16409.288, 1., 387.305, 10.08, 44., 47.9, "", 3.861, 
  76.88, 0.829}, {"MNE", "Europe", "Montenegro", "2021-04-15", 95042., 183., 
  210.857, 1412., 7., 9.571, 151325.825, 291.373, 335.727, 2248.186, 11.145, 
  15.24, 0.73, "", "", "", "", "", "", "", "", "", "", "", "", "", "", "", 
  "", "", 49293., 37199., 12094., 2376., 1536., 7.85, 5.92, 1.93, 2446., "", 
  628062., 46.28, 39.1, 14.762, 9.395, 16409.288, 1., 387.305, 10.08, 44., 
  47.9, "", 3.861, 76.88, 0.829}, {"MNE", "Europe", "Montenegro", 
  "2021-04-16", 95205., 163., 200.286, 1421., 9., 9.571, 151585.353, 259.529, 
  318.895, 2262.515, 14.33, 15.24, 0.74, "", "", "", "", "", "", "", "", "", 
  "", "", "", "", "", "", "", "", 50809., 37519., 13290., 1516., 1571., 8.09, 
  5.97, 2.12, 2501., "", 628062., 46.28, 39.1, 14.762, 9.395, 16409.288, 1., 
  387.305, 10.08, 44., 47.9, "", 3.861, 76.88, 0.829}, 
 {"MNE", "Europe", "Montenegro", "2021-04-17", 95377., 172., 191.714, 1427., 
  6., 8.857, 151859.211, 273.858, 305.247, 2272.069, 9.553, 14.102, 0.75, "", 
  "", "", "", "", "", "", "", "", "", "", "", "", "", "", "", "", 52390., 
  37909., 14481., 1581., 1574., 8.34, 6.04, 2.31, 2506., "", 628062., 46.28, 
  39.1, 14.762, 9.395, 16409.288, 1., 387.305, 10.08, 44., 47.9, "", 3.861, 
  76.88, 0.829}, {"MNE", "Europe", "Montenegro", "2021-04-18", 95551., 174., 
  183.143, 1429., 2., 8., 152136.254, 277.043, 291.6, 2275.253, 3.184, 
  12.738, 0.77, "", "", "", "", "", "", "", "", "", "", "", "", "", "", "", 
  "", "", 54626., 38335., 16291., 2236., 1739., 8.7, 6.1, 2.59, 2769., "", 
  628062., 46.28, 39.1, 14.762, 9.395, 16409.288, 1., 387.305, 10.08, 44., 
  47.9, "", 3.861, 76.88, 0.829}, {"MNE", "Europe", "Montenegro", 
  "2021-04-19", 95695., 144., 182.286, 1438., 9., 8.143, 152365.531, 229.277, 
  290.235, 2289.583, 14.33, 12.965, 0.78, "", "", "", "", "", "", "", "", "", 
  "", "", "", "", "", "", "", "", 55497., 38429., 17068., 871., 1804., 8.84, 
  6.12, 2.72, 2872., "", 628062., 46.28, 39.1, 14.762, 9.395, 16409.288, 1., 
  387.305, 10.08, 44., 47.9, "", 3.861, 76.88, 0.829}, 
 {"MNE", "Europe", "Montenegro", "2021-04-20", 95894., 199., 178.714, 1441., 
  3., 7.143, 152682.378, 316.848, 284.549, 2294.359, 4.777, 11.373, 0.78, "", 
  "", "", "", "", "", "", "", "", "", "", "", "", "", "", "", "", 56423., 
  38667., 17756., 926., 1635., 8.98, 6.16, 2.83, 2603., "", 628062., 46.28, 
  39.1, 14.762, 9.395, 16409.288, 1., 387.305, 10.08, 44., 47.9, "", 3.861, 
  76.88, 0.829}, {"MNE", "Europe", "Montenegro", "2021-04-21", 96048., 154., 
  169.857, 1444., 3., 5.571, 152927.577, 245.199, 270.446, 2299.136, 4.777, 
  8.871, 0.77, "", "", "", "", "", "", "", "", "", "", "", "", "", "", "", 
  "", "", 57462., 38927., 18535., 1039., 1506., 9.15, 6.2, 2.95, 2398., "", 
  628062., 46.28, 39.1, 14.762, 9.395, 16409.288, 1., 387.305, 10.08, 44., 
  47.9, "", 3.861, 76.88, 0.829}, {"MNE", "Europe", "Montenegro", 
  "2021-04-22", 96187., 139., 163.571, 1451., 7., 5.571, 153148.893, 221.316, 
  260.438, 2310.281, 11.145, 8.871, 0.78, "", "", "", "", "", "", "", "", "", 
  "", "", "", "", "", "", "", "", 58150., 39123., 19027., 688., 1265., 9.26, 
  6.23, 3.03, 2014., "", 628062., 46.28, 39.1, 14.762, 9.395, 16409.288, 1., 
  387.305, 10.08, 44., 47.9, "", 3.861, 76.88, 0.829}, 
 {"MNE", "Europe", "Montenegro", "2021-04-23", 96348., 161., 163.286, 1457., 
  6., 5.143, 153405.237, 256.344, 259.983, 2319.835, 9.553, 8.188, 0.79, "", 
  "", "", "", "", "", "", "", "", "", "", "", "", "", "", "", "", 58731., 
  39281., 19450., 581., 1132., 9.35, 6.25, 3.1, 1802., "", 628062., 46.28, 
  39.1, 14.762, 9.395, 16409.288, 1., 387.305, 10.08, 44., 47.9, "", 3.861, 
  76.88, 0.829}, {"MNE", "Europe", "Montenegro", "2021-04-24", 96499., 151., 
  160.286, 1463., 6., 5.143, 153645.659, 240.422, 255.207, 2329.388, 9.553, 
  8.188, 0.81, "", "", "", "", "", "", "", "", "", "", "", "", "", "", "", 
  "", "", 59307., 39426., 19881., 576., 988., 9.44, 6.28, 3.17, 1573., "", 
  628062., 46.28, 39.1, 14.762, 9.395, 16409.288, 1., 387.305, 10.08, 44., 
  47.9, "", 3.861, 76.88, 0.829}, {"MNE", "Europe", "Montenegro", 
  "2021-04-25", 96660., 161., 158.429, 1465., 2., 5.143, 153902.003, 256.344, 
  252.25, 2332.572, 3.184, 8.188, 0.82, "", "", "", "", "", "", "", "", "", 
  "", "", "", "", "", "", "", "", 59911., 39636., 20275., 604., 755., 9.54, 
  6.31, 3.23, 1202., "", 628062., 46.28, 39.1, 14.762, 9.395, 16409.288, 1., 
  387.305, 10.08, 44., 47.9, "", 3.861, 76.88, 0.829}, 
 {"MNE", "Europe", "Montenegro", "2021-04-26", 96779., 119., 154.857, 1473., 
  8., 5., 154091.475, 189.472, 246.563, 2345.31, 12.738, 7.961, 0.83, "", "", 
  "", "", "", "", "", "", "", "", "", "", "", "", "", "", "", 60044., 39715., 
  20329., 133., 650., 9.56, 6.32, 3.24, 1035., "", 628062., 46.28, 39.1, 
  14.762, 9.395, 16409.288, 1., 387.305, 10.08, 44., 47.9, "", 3.861, 76.88, 
  0.829}, {"MNE", "Europe", "Montenegro", "2021-04-27", 96930., 151., 148., 
  1478., 5., 5.286, 154331.897, 240.422, 235.646, 2353.271, 7.961, 8.416, 
  0.83, "", "", "", "", "", "", "", "", "", "", "", "", "", "", "", "", "", 
  60185., 39775., 20410., 141., 537., 9.58, 6.33, 3.25, 855., "", 628062., 
  46.28, 39.1, 14.762, 9.395, 16409.288, 1., 387.305, 10.08, 44., 47.9, "", 
  3.861, 76.88, 0.829}, {"MNE", "Europe", "Montenegro", "2021-04-28", 97080., 
  150., 147.429, 1485., 7., 5.857, 154570.727, 238.83, 234.736, 2364.416, 
  11.145, 9.326, 0.83, "", "", "", "", "", "", "", "", "", "", "", "", "", 
  "", "", "", "", 60431., 39965., 20466., 246., 424., 9.62, 6.36, 3.26, 675., 
  "", 628062., 46.28, 39.1, 14.762, 9.395, 16409.288, 1., 387.305, 10.08, 
  44., 47.9, "", 3.861, 76.88, 0.829}, {"MNE", "Europe", "Montenegro", 
  "2021-04-29", 97257., 177., 152.857, 1492., 7., 5.857, 154852.546, 281.819, 
  243.379, 2375.562, 11.145, 9.326, 0.83, "", "", "", "", "", "", "", "", "", 
  "", "", "", "", "", "", "", "", 60816., 40092., 20724., 385., 381., 9.68, 
  6.38, 3.3, 607., "", 628062., 46.28, 39.1, 14.762, 9.395, 16409.288, 1., 
  387.305, 10.08, 44., 47.9, "", 3.861, 76.88, 0.829}, 
 {"MNE", "Europe", "Montenegro", "2021-04-30", 97389., 132., 148.714, 1495., 
  3., 5.429, 155062.717, 210.17, 236.783, 2380.338, 4.777, 8.643, 0.81, "", 
  "", "", "", "", "", "", "", "", "", "", "", "", "", "", "", "", 61745., 
  40156., 21589., 929., 431., 9.83, 6.39, 3.44, 686., "", 628062., 46.28, 
  39.1, 14.762, 9.395, 16409.288, 1., 387.305, 10.08, 44., 47.9, "", 3.861, 
  76.88, 0.829}, {"MNE", "Europe", "Montenegro", "2021-05-01", 97517., 128., 
  145.429, 1502., 7., 5.571, 155266.518, 203.802, 231.551, 2391.484, 11.145, 
  8.871, 0.79, "", "", "", "", "", "", "", "", "", "", "", "", "", "", "", 
  "", "", 63064., 40215., 22849., 1319., 537., 10.04, 6.4, 3.64, 855., "", 
  628062., 46.28, 39.1, 14.762, 9.395, 16409.288, 1., 387.305, 10.08, 44., 
  47.9, "", 3.861, 76.88, 0.829}, {"MNE", "Europe", "Montenegro", 
  "2021-05-02", 97619., 102., 137., 1505., 3., 5.714, 155428.923, 162.404, 
  218.131, 2396.26, 4.777, 9.098, 0.78, "", "", "", "", "", "", "", "", "", 
  "", "", "", "", "", "", "", "", "", "", "", "", 504., "", "", "", 802., "", 
  628062., 46.28, 39.1, 14.762, 9.395, 16409.288, 1., 387.305, 10.08, 44., 
  47.9, "", 3.861, 76.88, 0.829}, {"MNE", "Europe", "Montenegro", 
  "2021-05-03", 97718., 99., 134.143, 1510., 5., 5.286, 155586.55, 157.628, 
  213.582, 2404.221, 7.961, 8.416, 0.77, "", "", "", "", "", "", "", "", "", 
  "", "", "", "", "", "", "", "", 63820., 40282., 23538., "", 539., 10.16, 
  6.41, 3.75, 858., "", 628062., 46.28, 39.1, 14.762, 9.395, 16409.288, 1., 
  387.305, 10.08, 44., 47.9, "", 3.861, 76.88, 0.829}, 
 {"MNE", "Europe", "Montenegro", "2021-05-04", 97813., 95., 126.143, 1516., 
  6., 5.429, 155737.809, 151.259, 200.845, 2413.774, 9.553, 8.643, 0.75, "", 
  "", "", "", "", "", "", "", "", "", "", "", "", "", "", "", "", 65517., 
  40843., 24674., 1697., 762., 10.43, 6.5, 3.93, 1213., "", 628062., 46.28, 
  39.1, 14.762, 9.395, 16409.288, 1., 387.305, 10.08, 44., 47.9, "", 3.861, 
  76.88, 0.829}, {"MNE", "Europe", "Montenegro", "2021-05-05", 97930., 117., 
  121.429, 1521., 5., 5.143, 155924.097, 186.287, 193.339, 2421.735, 7.961, 
  8.188, 0.75, "", "", "", "", "", "", "", "", "", "", "", "", "", "", "", 
  "", "", 85316., 57571., 27745., 19799., 3555., 13.58, 9.17, 4.42, 5660., 
  "", 628062., 46.28, 39.1, 14.762, 9.395, 16409.288, 1., 387.305, 10.08, 
  44., 47.9, "", 3.861, 76.88, 0.829}, {"MNE", "Europe", "Montenegro", 
  "2021-05-06", 98042., 112., 112.143, 1526., 5., 4.857, 156102.423, 178.326, 
  178.554, 2429.696, 7.961, 7.734, 0.75, "", "", "", "", "", "", "", "", "", 
  "", "", "", "", "", "", "", "", 94291., 65390., 28901., 8975., 4782., 
  15.01, 10.41, 4.6, 7614., "", 628062., 46.28, 39.1, 14.762, 9.395, 
  16409.288, 1., 387.305, 10.08, 44., 47.9, "", 3.861, 76.88, 0.829}, 
 {"MNE", "Europe", "Montenegro", "2021-05-07", 98142., 100., 107.571, 1533., 
  7., 5.429, 156261.643, 159.22, 171.275, 2440.842, 11.145, 8.643, 0.75, "", 
  "", "", "", "", "", "", "", "", "", "", "", "", "", "", "", "", "", "", "", 
  "", 5261., "", "", "", 8377., "", 628062., 46.28, 39.1, 14.762, 9.395, 
  16409.288, 1., 387.305, 10.08, 44., 47.9, "", 3.861, 76.88, 0.829}, 
 {"MNE", "Europe", "Montenegro", "2021-05-08", 98237., 95., 102.857, 1536., 
  3., 4.857, 156412.902, 151.259, 163.769, 2445.618, 4.777, 7.734, 0.74, "", 
  "", "", "", "", "", "", "", "", "", "", "", "", "", "", "", "", 102853., 
  72824., 30029., "", 5684., 16.38, 11.6, 4.78, 9050., "", 628062., 46.28, 
  39.1, 14.762, 9.395, 16409.288, 1., 387.305, 10.08, 44., 47.9, "", 3.861, 
  76.88, 0.829}, {"MNE", "Europe", "Montenegro", "2021-05-09", 98303., 66., 
  97.714, 1540., 4., 5., 156517.987, 105.085, 155.581, 2451.987, 6.369, 
  7.961, 0.73, "", "", "", "", "", "", "", "", "", "", "", "", "", "", "", 
  "", "", 109507., 78760., 30747., 6654., 6581., 17.44, 12.54, 4.9, 10478., 
  "", 628062., 46.28, 39.1, 14.762, 9.395, 16409.288, 1., 387.305, 10.08, 
  44., 47.9, "", 3.861, 76.88, 0.829}, {"MNE", "Europe", "Montenegro", 
  "2021-05-10", 98365., 62., 92.429, 1544., 4., 4.857, 156616.703, 98.716, 
  147.165, 2458.356, 6.369, 7.734, 0.74, "", "", "", "", "", "", "", "", "", 
  "", "", "", "", "", "", "", "", 114570., 83498., 31072., 5063., 7250., 
  18.24, 13.29, 4.95, 11543., "", 628062., 46.28, 39.1, 14.762, 9.395, 
  16409.288, 1., 387.305, 10.08, 44., 47.9, "", 3.861, 76.88, 0.829}, 
 {"MNE", "Europe", "Montenegro", "2021-05-11", 98449., 84., 90.857, 1545., 
  1., 4.143, 156750.448, 133.745, 144.663, 2459.948, 1.592, 6.596, 0.75, "", 
  "", "", "", "", "", "", "", "", "", "", "", "", "", "", "", "", 120795., 
  88965., 31830., 6225., 7897., 19.23, 14.17, 5.07, 12574., "", 628062., 
  46.28, 39.1, 14.762, 9.395, 16409.288, 1., 387.305, 10.08, 44., 47.9, "", 
  3.861, 76.88, 0.829}, {"MNE", "Europe", "Montenegro", "2021-05-12", 98546., 
  97., 88., 1548., 3., 3.857, 156904.892, 154.443, 140.114, 2464.725, 4.777, 
  6.141, 0.76, "", "", "", "", "", "", "", "", "", "", "", "", "", "", "", 
  "", "", 125646., 93341., 32305., 4851., 5761., 20.01, 14.86, 5.14, 9173., 
  "", 628062., 46.28, 39.1, 14.762, 9.395, 16409.288, 1., 387.305, 10.08, 
  44., 47.9, "", 3.861, 76.88, 0.829}, {"MNE", "Europe", "Montenegro", 
  "2021-05-13", 98619., 73., 82.429, 1551., 3., 3.571, 157021.122, 116.231, 
  131.243, 2469.501, 4.777, 5.686, 0.76, "", "", "", "", "", "", "", "", "", 
  "", "", "", "", "", "", "", "", 130545., 97783., 32762., 4899., 5179., 
  20.79, 15.57, 5.22, 8246., "", 628062., 46.28, 39.1, 14.762, 9.395, 
  16409.288, 1., 387.305, 10.08, 44., 47.9, "", 3.861, 76.88, 0.829}, 
 {"MNE", "Europe", "Montenegro", "2021-05-14", 98703., 84., 80.143, 1556., 
  5., 3.286, 157154.867, 133.745, 127.603, 2477.462, 7.961, 5.232, 0.77, "", 
  "", "", "", "", "", "", "", "", "", "", "", "", "", "", "", "", 133626., 
  100544., 33082., 3081., 5008., 21.28, 16.01, 5.27, 7974., "", 628062., 
  46.28, 39.1, 14.762, 9.395, 16409.288, 1., 387.305, 10.08, 44., 47.9, "", 
  3.861, 76.88, 0.829}, {"MNE", "Europe", "Montenegro", "2021-05-15", 98778., 
  75., 77.286, 1560., 4., 3.429, 157274.282, 119.415, 123.054, 2483.831, 
  6.369, 5.459, 0.77, "", "", "", "", "", "", "", "", "", "", "", "", "", "", 
  "", "", "", 137259., 103700., 33559., 3633., 4915., 21.85, 16.51, 5.34, 
  7826., "", 628062., 46.28, 39.1, 14.762, 9.395, 16409.288, 1., 387.305, 
  10.08, 44., 47.9, "", 3.861, 76.88, 0.829}, {"MNE", "Europe", "Montenegro", 
  "2021-05-16", 98852., 74., 78.429, 1561., 1., 3., 157392.105, 117.823, 
  124.874, 2485.423, 1.592, 4.777, 0.77, "", "", "", "", "", "", "", "", "", 
  "", "", "", "", "", "", "", "", 140148., 106368., 33780., 2889., 4377., 
  22.31, 16.94, 5.38, 6969., "", 628062., 46.28, 39.1, 14.762, 9.395, 
  16409.288, 1., 387.305, 10.08, 44., 47.9, "", 3.861, 76.88, 0.829}, 
 {"MNE", "Europe", "Montenegro", "2021-05-17", 98898., 46., 76.143, 1562., 
  1., 2.571, 157465.346, 73.241, 121.235, 2487.016, 1.592, 4.094, 0.76, "", 
  "", "", "", "", "", "", "", "", "", "", "", "", "", "", "", "", 141808., 
  107881., 33927., 1660., 3891., 22.58, 17.18, 5.4, 6195., "", 628062., 
  46.28, 39.1, 14.762, 9.395, 16409.288, 1., 387.305, 10.08, 44., 47.9, "", 
  3.861, 76.88, 0.829}, {"MNE", "Europe", "Montenegro", "2021-05-18", 98971., 
  73., 74.571, 1564., 2., 2.714, 157581.576, 116.231, 118.733, 2490.2, 3.184, 
  4.322, 0.75, "", "", "", "", "", "", "", "", "", "", "", "", "", "", "", 
  "", "", 145316., 110949., 34367., 3508., 3503., 23.14, 17.67, 5.47, 5577., 
  "", 628062., 46.28, 39.1, 14.762, 9.395, 16409.288, 1., 387.305, 10.08, 
  44., 47.9, "", 3.861, 76.88, 0.829}, {"MNE", "Europe", "Montenegro", 
  "2021-05-19", 99031., 60., 69.286, 1566., 2., 2.571, 157677.108, 95.532, 
  110.317, 2493.384, 3.184, 4.094, 0.74, "", "", "", "", "", "", "", "", "", 
  "", "", "", "", "", "", "", "", 148255., 113497., 34758., 2939., 3230., 
  23.61, 18.07, 5.53, 5143., "", 628062., 46.28, 39.1, 14.762, 9.395, 
  16409.288, 1., 387.305, 10.08, 44., 47.9, "", 3.861, 76.88, 0.829}, 
 {"MNE", "Europe", "Montenegro", "2021-05-20", 99098., 67., 68.429, 1569., 
  3., 2.571, 157783.786, 106.677, 108.952, 2498.161, 4.777, 4.094, 0.74, "", 
  "", "", "", "", "", "", "", "", "", "", "", "", "", "", "", "", 151522., 
  116481., 35041., 3267., 2997., 24.13, 18.55, 5.58, 4772., "", 628062., 
  46.28, 39.1, 14.762, 9.395, 16409.288, 1., 387.305, 10.08, 44., 47.9, "", 
  3.861, 76.88, 0.829}, {"MNE", "Europe", "Montenegro", "2021-05-21", 99153., 
  55., 64.286, 1572., 3., 2.286, 157871.357, 87.571, 102.356, 2502.938, 
  4.777, 3.639, 0.74, "", "", "", "", "", "", "", "", "", "", "", "", "", "", 
  "", "", "", 154048., 118725., 35323., 2526., 2917., 24.53, 18.9, 5.62, 
  4644., "", 628062., 46.28, 39.1, 14.762, 9.395, 16409.288, 1., 387.305, 
  10.08, 44., 47.9, "", 3.861, 76.88, 0.829}, {"MNE", "Europe", "Montenegro", 
  "2021-05-22", 99203., 50., 60.714, 1572., 0., 1.714, 157950.967, 79.61, 
  96.669, 2502.938, 0., 2.729, 0.75, "", "", "", "", "", "", "", "", "", "", 
  "", "", "", "", "", "", "", "", "", "", "", 2594., "", "", "", 4130., "", 
  628062., 46.28, 39.1, 14.762, 9.395, 16409.288, 1., 387.305, 10.08, 44., 
  47.9, "", 3.861, 76.88, 0.829}, {"MNE", "Europe", "Montenegro", 
  "2021-05-23", 99248., 45., 56.571, 1574., 2., 1.857, 158022.616, 71.649, 
  90.073, 2506.122, 3.184, 2.957, 0.76, "", "", "", "", "", "", "", "", "", 
  "", "", "", "", "", "", "", "", 156779., 121050., 35729., "", 2376., 24.96, 
  19.27, 5.69, 3783., "", 628062., 46.28, 39.1, 14.762, 9.395, 16409.288, 1., 
  387.305, 10.08, 44., 47.9, "", 3.861, 76.88, 0.829}, 
 {"MNE", "Europe", "Montenegro", "2021-05-24", 99291., 43., 56.143, 1574., 
  0., 1.714, 158091.08, 68.465, 89.391, 2506.122, 0., 2.729, 0.78, "", "", 
  "", "", "", "", "", "", "", "", "", "", "", "", "", "", "", 157592., 
  121783., 35809., 813., 2255., 25.09, 19.39, 5.7, 3590., "", 628062., 46.28, 
  39.1, 14.762, 9.395, 16409.288, 1., 387.305, 10.08, 44., 47.9, "", 3.861, 
  76.88, 0.829}, {"MNE", "Europe", "Montenegro", "2021-05-25", 99358., 67., 
  55.286, 1577., 3., 1.857, 158197.758, 106.677, 88.026, 2510.899, 4.777, 
  2.957, 0.8, "", "", "", "", "", "", "", "", "", "", "", "", "", "", "", "", 
  "", 160077., 123845., 36232., 2485., 2109., 25.49, 19.72, 5.77, 3358., "", 
  628062., 46.28, 39.1, 14.762, 9.395, 16409.288, 1., 387.305, 10.08, 44., 
  47.9, "", 3.861, 76.88, 0.829}, {"MNE", "Europe", "Montenegro", 
  "2021-05-26", 99425., 67., 56.286, 1578., 1., 1.714, 158304.435, 106.677, 
  89.618, 2512.491, 1.592, 2.729, 0.79, "", "", "", "", "", "", "", "", "", 
  "", "", "", "", "", "", "", "", 180839., 127177., 53662., 20762., 4655., 
  28.79, 20.25, 8.54, 7412., "", 628062., 46.28, 39.1, 14.762, 9.395, 
  16409.288, 1., 387.305, 10.08, 44., 47.9, "", 3.861, 76.88, 0.829}, 
 {"MNE", "Europe", "Montenegro", "2021-05-27", 99477., 52., 54.143, 1578., 
  0., 1.286, 158387.229, 82.794, 86.206, 2512.491, 0., 2.047, 0.76, "", "", 
  "", "", "", "", "", "", "", "", "", "", "", "", "", "", "", "", "", "", "", 
  4927., "", "", "", 7845., "", 628062., 46.28, 39.1, 14.762, 9.395, 
  16409.288, 1., 387.305, 10.08, 44., 47.9, "", 3.861, 76.88, 0.829}, 
 {"MNE", "Europe", "Montenegro", "2021-05-28", 99518., 41., 52.143, 1580., 
  2., 1.143, 158452.509, 65.28, 83.022, 2515.675, 3.184, 1.82, 0.73, "", "", 
  "", "", "", "", "", "", "", "", "", "", "", "", "", "", "", 191178., 
  129071., 62107., "", 5304., 30.44, 20.55, 9.89, 8445., "", 628062., 46.28, 
  39.1, 14.762, 9.395, 16409.288, 1., 387.305, 10.08, 44., 47.9, "", 3.861, 
  76.88, 0.829}, {"MNE", "Europe", "Montenegro", "2021-05-29", 99566., 48., 
  51.857, 1583., 3., 1.571, 158528.935, 76.426, 82.567, 2520.452, 4.777, 
  2.502, 0.72, "", "", "", "", "", "", "", "", "", "", "", "", "", "", "", 
  "", "", 200228., 130696., 69532., 9050., 6402., 31.88, 20.81, 11.07, 
  10193., "", 628062., 46.28, 39.1, 14.762, 9.395, 16409.288, 1., 387.305, 
  10.08, 44., 47.9, "", 3.861, 76.88, 0.829}, {"MNE", "Europe", "Montenegro", 
  "2021-05-30", 99605., 39., 51., 1583., 0., 1.286, 158591.031, 62.096, 
  81.202, 2520.452, 0., 2.047, 0.7, "", "", "", "", "", "", "", "", "", "", 
  "", "", "", "", "", "", "", 206544., 131761., 74783., 6316., 7109., 32.89, 
  20.98, 11.91, 11319., "", 628062., 46.28, 39.1, 14.762, 9.395, 16409.288, 
  1., 387.305, 10.08, 44., 47.9, "", 3.861, 76.88, 0.829}, 
 {"MNE", "Europe", "Montenegro", "2021-05-31", 99623., 18., 47.429, 1584., 
  1., 1.429, 158619.69, 28.66, 75.516, 2522.044, 1.592, 2.275, 0.67, "", "", 
  "", "", "", "", "", "", "", "", "", "", "", "", "", "", "", 210720., 
  132480., 78240., 4176., 7590., 33.55, 21.09, 12.46, 12085., "", 628062., 
  46.28, 39.1, 14.762, 9.395, 16409.288, 1., 387.305, 10.08, 44., 47.9, "", 
  3.861, 76.88, 0.829}, {"MNE", "Europe", "Montenegro", "2021-06-01", 99652., 
  29., 42., 1585., 1., 1.143, 158665.864, 46.174, 66.872, 2523.636, 1.592, 
  1.82, 0.66, "", "", "", "", "", "", "", "", "", "", "", "", "", "", "", "", 
  "", 218306., 133828., 84478., 7586., 8318., 34.76, 21.31, 13.45, 13244., 
  "", 628062., 46.28, 39.1, 14.762, 9.395, 16409.288, 1., 387.305, 10.08, 
  44., 47.9, "", 3.861, 76.88, 0.829}, {"MNE", "Europe", "Montenegro", 
  "2021-06-02", 99683., 31., 36.857, 1587., 2., 1.286, 158715.222, 49.358, 
  58.684, 2526.821, 3.184, 2.047, 0.67, "", "", "", "", "", "", "", "", "", 
  "", "", "", "", "", "", "", "", 223627., 135025., 88602., 5321., 6113., 
  35.61, 21.5, 14.11, 9733., "", 628062., 46.28, 39.1, 14.762, 9.395, 
  16409.288, 1., 387.305, 10.08, 44., 47.9, "", 3.861, 76.88, 0.829}, 
 {"MNE", "Europe", "Montenegro", "2021-06-03", 99717., 34., 34.286, 1587., 
  0., 1.286, 158769.357, 54.135, 54.59, 2526.821, 0., 2.047, 0.69, "", "", 
  "", "", "", "", "", "", "", "", "", "", "", "", "", "", "", 229803., 
  136588., 93215., 6176., 6256., 36.59, 21.75, 14.84, 9961., "", 628062., 
  46.28, 39.1, 14.762, 9.395, 16409.288, 1., 387.305, 10.08, 44., 47.9, "", 
  3.861, 76.88, 0.829}, {"MNE", "Europe", "Montenegro", "2021-06-04", 99758., 
  41., 34.286, 1591., 4., 1.571, 158834.637, 65.28, 54.59, 2533.189, 6.369, 
  2.502, 0.71, "", "", "", "", "", "", "", "", "", "", "", "", "", "", "", 
  "", "", 234278., 138052., 96226., 4475., 6157., 37.3, 21.98, 15.32, 9803., 
  "", 628062., 46.28, 39.1, 14.762, 9.395, 16409.288, 1., 387.305, 10.08, 
  44., 47.9, "", 3.861, 76.88, 0.829}, {"MNE", "Europe", "Montenegro", 
  "2021-06-05", 99791., 33., 32.143, 1591., 0., 1.143, 158887.18, 52.543, 
  51.178, 2533.189, 0., 1.82, 0.7, "", "", "", "", "", "", "", "", "", "", 
  "", "", "", "", "", "", "", 238874., 139333., 99541., 4596., 5521., 38.03, 
  22.18, 15.85, 8791., "", 628062., 46.28, 39.1, 14.762, 9.395, 16409.288, 
  1., 387.305, 10.08, 44., 47.9, "", 3.861, 76.88, 0.829}, 
 {"MNE", "Europe", "Montenegro", "2021-06-06", 99812., 21., 29.571, 1592., 
  1., 1.286, 158920.616, 33.436, 47.084, 2534.782, 1.592, 2.047, 0.69, "", 
  "", "", "", "", "", "", "", "", "", "", "", "", "", "", "", "", 242070., 
  140068., 102002., 3196., 5075., 38.54, 22.3, 16.24, 8080., "", 628062., 
  46.28, 39.1, 14.762, 9.395, 16409.288, 1., 387.305, 10.08, 44., 47.9, "", 
  3.861, 76.88, 0.829}, {"MNE", "Europe", "Montenegro", "2021-06-07", 99834., 
  22., 30.143, 1594., 2., 1.429, 158955.645, 35.028, 47.993, 2537.966, 3.184, 
  2.275, "", "", "", "", "", "", "", "", "", "", "", "", "", "", "", "", "", 
  "", 244138., 140543., 103595., 2068., 4774., 38.87, 22.38, 16.49, 7601., 
  "", 628062., 46.28, 39.1, 14.762, 9.395, 16409.288, 1., 387.305, 10.08, 
  44., 47.9, "", 3.861, 76.88, 0.829}, {"MSR", "North America", "Montserrat", 
  "2021-02-08", "", "", "", "", "", "", "", "", "", "", "", "", "", "", "", 
  "", "", "", "", "", "", "", "", "", "", "", "", "", "", "", 0., 0., "", "", 
  "", 0., 0., "", "", "", 4999., "", "", "", "", "", "", "", "", "", "", "", 
  "", 74.16, ""}, {"MSR", "North America", "Montserrat", "2021-02-09", "", 
  "", "", "", "", "", "", "", "", "", "", "", "", "", "", "", "", "", "", "", 
  "", "", "", "", "", "", "", "", "", "", "", "", "", "", 43., "", "", "", 
  8602., "", 4999., "", "", "", "", "", "", "", "", "", "", "", "", 74.16, 
  ""}, {"MSR", "North America", "Montserrat", "2021-02-10", "", "", "", "", 
  "", "", "", "", "", "", "", "", "", "", "", "", "", "", "", "", "", "", "", 
  "", "", "", "", "", "", "", "", "", "", "", 43., "", "", "", 8602., "", 
  4999., "", "", "", "", "", "", "", "", "", "", "", "", 74.16, ""}, 
 {"MSR", "North America", "Montserrat", "2021-02-11", "", "", "", "", "", "", 
  "", "", "", "", "", "", "", "", "", "", "", "", "", "", "", "", "", "", "", 
  "", "", "", "", "", "", "", "", "", 43., "", "", "", 8602., "", 4999., "", 
  "", "", "", "", "", "", "", "", "", "", "", 74.16, ""}, 
 {"MSR", "North America", "Montserrat", "2021-02-12", "", "", "", "", "", "", 
  "", "", "", "", "", "", "", "", "", "", "", "", "", "", "", "", "", "", "", 
  "", "", "", "", "", "", "", "", "", 43., "", "", "", 8602., "", 4999., "", 
  "", "", "", "", "", "", "", "", "", "", "", 74.16, ""}, 
 {"MSR", "North America", "Montserrat", "2021-02-13", "", "", "", "", "", "", 
  "", "", "", "", "", "", "", "", "", "", "", "", "", "", "", "", "", "", "", 
  "", "", "", "", "", "", "", "", "", 43., "", "", "", 8602., "", 4999., "", 
  "", "", "", "", "", "", "", "", "", "", "", 74.16, ""}, 
 {"MSR", "North America", "Montserrat", "2021-02-14", "", "", "", "", "", "", 
  "", "", "", "", "", "", "", "", "", "", "", "", "", "", "", "", "", "", "", 
  "", "", "", "", "", "", "", "", "", 43., "", "", "", 8602., "", 4999., "", 
  "", "", "", "", "", "", "", "", "", "", "", 74.16, ""}, 
 {"MSR", "North America", "Montserrat", "2021-02-15", "", "", "", "", "", "", 
  "", "", "", "", "", "", "", "", "", "", "", "", "", "", "", "", "", "", "", 
  "", "", "", "", "", "", "", "", "", 43., "", "", "", 8602., "", 4999., "", 
  "", "", "", "", "", "", "", "", "", "", "", 74.16, ""}, 
 {"MSR", "North America", "Montserrat", "2021-02-16", "", "", "", "", "", "", 
  "", "", "", "", "", "", "", "", "", "", "", "", "", "", "", "", "", "", "", 
  "", "", "", "", "", "", "", "", "", 43., "", "", "", 8602., "", 4999., "", 
  "", "", "", "", "", "", "", "", "", "", "", 74.16, ""}, 
 {"MSR", "North America", "Montserrat", "2021-02-17", "", "", "", "", "", "", 
  "", "", "", "", "", "", "", "", "", "", "", "", "", "", "", "", "", "", "", 
  "", "", "", "", "", "", "", "", "", 43., "", "", "", 8602., "", 4999., "", 
  "", "", "", "", "", "", "", "", "", "", "", 74.16, ""}, 
 {"MSR", "North America", "Montserrat", "2021-02-18", "", "", "", "", "", "", 
  "", "", "", "", "", "", "", "", "", "", "", "", "", "", "", "", "", "", "", 
  "", "", "", "", "", "", "", "", "", 43., "", "", "", 8602., "", 4999., "", 
  "", "", "", "", "", "", "", "", "", "", "", 74.16, ""}, 
 {"MSR", "North America", "Montserrat", "2021-02-19", "", "", "", "", "", "", 
  "", "", "", "", "", "", "", "", "", "", "", "", "", "", "", "", "", "", "", 
  "", "", "", "", "", "", "", "", "", 43., "", "", "", 8602., "", 4999., "", 
  "", "", "", "", "", "", "", "", "", "", "", 74.16, ""}, 
 {"MSR", "North America", "Montserrat", "2021-02-20", "", "", "", "", "", "", 
  "", "", "", "", "", "", "", "", "", "", "", "", "", "", "", "", "", "", "", 
  "", "", "", "", "", "", "", "", "", 43., "", "", "", 8602., "", 4999., "", 
  "", "", "", "", "", "", "", "", "", "", "", 74.16, ""}, 
 {"MSR", "North America", "Montserrat", "2021-02-21", "", "", "", "", "", "", 
  "", "", "", "", "", "", "", "", "", "", "", "", "", "", "", "", "", "", "", 
  "", "", "", "", "", "", "", "", "", 43., "", "", "", 8602., "", 4999., "", 
  "", "", "", "", "", "", "", "", "", "", "", 74.16, ""}, 
 {"MSR", "North America", "Montserrat", "2021-02-22", "", "", "", "", "", "", 
  "", "", "", "", "", "", "", "", "", "", "", "", "", "", "", "", "", "", "", 
  "", "", "", "", "", "", "", "", "", 43., "", "", "", 8602., "", 4999., "", 
  "", "", "", "", "", "", "", "", "", "", "", 74.16, ""}, 
 {"MSR", "North America", "Montserrat", "2021-02-23", "", "", "", "", "", "", 
  "", "", "", "", "", "", "", "", "", "", "", "", "", "", "", "", "", "", "", 
  "", "", "", "", "", 652., 652., "", "", 43., 13.04, 13.04, "", 8602., "", 
  4999., "", "", "", "", "", "", "", "", "", "", "", "", 74.16, ""}, 
 {"MSR", "North America", "Montserrat", "2021-02-24", "", "", "", "", "", "", 
  "", "", "", "", "", "", "", "", "", "", "", "", "", "", "", "", "", "", "", 
  "", "", "", "", "", "", "", "", "", 40., "", "", "", 8002., "", 4999., "", 
  "", "", "", "", "", "", "", "", "", "", "", 74.16, ""}, 
 {"MSR", "North America", "Montserrat", "2021-02-25", "", "", "", "", "", "", 
  "", "", "", "", "", "", "", "", "", "", "", "", "", "", "", "", "", "", "", 
  "", "", "", "", "", "", "", "", "", 36., "", "", "", 7201., "", 4999., "", 
  "", "", "", "", "", "", "", "", "", "", "", 74.16, ""}, 
 {"MSR", "North America", "Montserrat", "2021-02-26", "", "", "", "", "", "", 
  "", "", "", "", "", "", "", "", "", "", "", "", "", "", "", "", "", "", "", 
  "", "", "", "", "", "", "", "", "", 33., "", "", "", 6601., "", 4999., "", 
  "", "", "", "", "", "", "", "", "", "", "", 74.16, ""}, 
 {"MSR", "North America", "Montserrat", "2021-02-27", "", "", "", "", "", "", 
  "", "", "", "", "", "", "", "", "", "", "", "", "", "", "", "", "", "", "", 
  "", "", "", "", "", "", "", "", "", 29., "", "", "", 5801., "", 4999., "", 
  "", "", "", "", "", "", "", "", "", "", "", 74.16, ""}, 
 {"MSR", "North America", "Montserrat", "2021-02-28", "", "", "", "", "", "", 
  "", "", "", "", "", "", "", "", "", "", "", "", "", "", "", "", "", "", "", 
  "", "", "", "", "", "", "", "", "", 26., "", "", "", 5201., "", 4999., "", 
  "", "", "", "", "", "", "", "", "", "", "", 74.16, ""}, 
 {"MSR", "North America", "Montserrat", "2021-03-01", "", "", "", "", "", "", 
  "", "", "", "", "", "", "", "", "", "", "", "", "", "", "", "", "", "", "", 
  "", "", "", "", "", "", "", "", "", 22., "", "", "", 4401., "", 4999., "", 
  "", "", "", "", "", "", "", "", "", "", "", 74.16, ""}, 
 {"MSR", "North America", "Montserrat", "2021-03-02", "", "", "", "", "", "", 
  "", "", "", "", "", "", "", "", "", "", "", "", "", "", "", "", "", "", "", 
  "", "", "", "", "", "", "", "", "", 19., "", "", "", 3801., "", 4999., "", 
  "", "", "", "", "", "", "", "", "", "", "", 74.16, ""}, 
 {"MSR", "North America", "Montserrat", "2021-03-03", "", "", "", "", "", "", 
  "", "", "", "", "", "", "", "", "", "", "", "", "", "", "", "", "", "", "", 
  "", "", "", "", "", "", "", "", "", 19., "", "", "", 3801., "", 4999., "", 
  "", "", "", "", "", "", "", "", "", "", "", 74.16, ""}, 
 {"MSR", "North America", "Montserrat", "2021-03-04", "", "", "", "", "", "", 
  "", "", "", "", "", "", "", "", "", "", "", "", "", "", "", "", "", "", "", 
  "", "", "", "", "", "", "", "", "", 19., "", "", "", 3801., "", 4999., "", 
  "", "", "", "", "", "", "", "", "", "", "", 74.16, ""}, 
 {"MSR", "North America", "Montserrat", "2021-03-05", "", "", "", "", "", "", 
  "", "", "", "", "", "", "", "", "", "", "", "", "", "", "", "", "", "", "", 
  "", "", "", "", "", "", "", "", "", 19., "", "", "", 3801., "", 4999., "", 
  "", "", "", "", "", "", "", "", "", "", "", 74.16, ""}, 
 {"MSR", "North America", "Montserrat", "2021-03-06", "", "", "", "", "", "", 
  "", "", "", "", "", "", "", "", "", "", "", "", "", "", "", "", "", "", "", 
  "", "", "", "", "", "", "", "", "", 19., "", "", "", 3801., "", 4999., "", 
  "", "", "", "", "", "", "", "", "", "", "", 74.16, ""}, 
 {"MSR", "North America", "Montserrat", "2021-03-07", "", "", "", "", "", "", 
  "", "", "", "", "", "", "", "", "", "", "", "", "", "", "", "", "", "", "", 
  "", "", "", "", "", "", "", "", "", 19., "", "", "", 3801., "", 4999., "", 
  "", "", "", "", "", "", "", "", "", "", "", 74.16, ""}, 
 {"MSR", "North America", "Montserrat", "2021-03-08", "", "", "", "", "", "", 
  "", "", "", "", "", "", "", "", "", "", "", "", "", "", "", "", "", "", "", 
  "", "", "", "", "", "", "", "", "", 19., "", "", "", 3801., "", 4999., "", 
  "", "", "", "", "", "", "", "", "", "", "", 74.16, ""}, 
 {"MSR", "North America", "Montserrat", "2021-03-09", "", "", "", "", "", "", 
  "", "", "", "", "", "", "", "", "", "", "", "", "", "", "", "", "", "", "", 
  "", "", "", "", "", "", "", "", "", 19., "", "", "", 3801., "", 4999., "", 
  "", "", "", "", "", "", "", "", "", "", "", 74.16, ""}, 
 {"MSR", "North America", "Montserrat", "2021-03-10", "", "", "", "", "", "", 
  "", "", "", "", "", "", "", "", "", "", "", "", "", "", "", "", "", "", "", 
  "", "", "", "", "", 932., 892., 40., "", 19., 18.64, 17.84, 0.8, 3801., "", 
  4999., "", "", "", "", "", "", "", "", "", "", "", "", 74.16, ""}, 
 {"MSR", "North America", "Montserrat", "2021-03-11", "", "", "", "", "", "", 
  "", "", "", "", "", "", "", "", "", "", "", "", "", "", "", "", "", "", "", 
  "", "", "", "", "", "", "", "", "", 24., "", "", "", 4801., "", 4999., "", 
  "", "", "", "", "", "", "", "", "", "", "", 74.16, ""}, 
 {"MSR", "North America", "Montserrat", "2021-03-12", "", "", "", "", "", "", 
  "", "", "", "", "", "", "", "", "", "", "", "", "", "", "", "", "", "", "", 
  "", "", "", "", "", "", "", "", "", 29., "", "", "", 5801., "", 4999., "", 
  "", "", "", "", "", "", "", "", "", "", "", 74.16, ""}, 
 {"MSR", "North America", "Montserrat", "2021-03-13", "", "", "", "", "", "", 
  "", "", "", "", "", "", "", "", "", "", "", "", "", "", "", "", "", "", "", 
  "", "", "", "", "", "", "", "", "", 34., "", "", "", 6801., "", 4999., "", 
  "", "", "", "", "", "", "", "", "", "", "", 74.16, ""}, 
 {"MSR", "North America", "Montserrat", "2021-03-14", "", "", "", "", "", "", 
  "", "", "", "", "", "", "", "", "", "", "", "", "", "", "", "", "", "", "", 
  "", "", "", "", "", "", "", "", "", 39., "", "", "", 7802., "", 4999., "", 
  "", "", "", "", "", "", "", "", "", "", "", 74.16, ""}, 
 {"MSR", "North America", "Montserrat", "2021-03-15", "", "", "", "", "", "", 
  "", "", "", "", "", "", "", "", "", "", "", "", "", "", "", "", "", "", "", 
  "", "", "", "", "", "", "", "", "", 43., "", "", "", 8602., "", 4999., "", 
  "", "", "", "", "", "", "", "", "", "", "", 74.16, ""}, 
 {"MSR", "North America", "Montserrat", "2021-03-16", "", "", "", "", "", "", 
  "", "", "", "", "", "", "", "", "", "", "", "", "", "", "", "", "", "", "", 
  "", "", "", "", "", "", "", "", "", 48., "", "", "", 9602., "", 4999., "", 
  "", "", "", "", "", "", "", "", "", "", "", 74.16, ""}, 
 {"MSR", "North America", "Montserrat", "2021-03-17", "", "", "", "", "", "", 
  "", "", "", "", "", "", "", "", "", "", "", "", "", "", "", "", "", "", "", 
  "", "", "", "", "", 1306., 1112., 194., "", 53., 26.13, 22.24, 3.88, 
  10602., "", 4999., "", "", "", "", "", "", "", "", "", "", "", "", 74.16, 
  ""}, {"MSR", "North America", "Montserrat", "2021-03-18", "", "", "", "", 
  "", "", "", "", "", "", "", "", "", "", "", "", "", "", "", "", "", "", "", 
  "", "", "", "", "", "", "", "", "", "", "", 48., "", "", "", 9602., "", 
  4999., "", "", "", "", "", "", "", "", "", "", "", "", 74.16, ""}, 
 {"MSR", "North America", "Montserrat", "2021-03-19", "", "", "", "", "", "", 
  "", "", "", "", "", "", "", "", "", "", "", "", "", "", "", "", "", "", "", 
  "", "", "", "", "", "", "", "", "", 43., "", "", "", 8602., "", 4999., "", 
  "", "", "", "", "", "", "", "", "", "", "", 74.16, ""}, 
 {"MSR", "North America", "Montserrat", "2021-03-20", "", "", "", "", "", "", 
  "", "", "", "", "", "", "", "", "", "", "", "", "", "", "", "", "", "", "", 
  "", "", "", "", "", "", "", "", "", 38., "", "", "", 7602., "", 4999., "", 
  "", "", "", "", "", "", "", "", "", "", "", 74.16, ""}, 
 {"MSR", "North America", "Montserrat", "2021-03-21", "", "", "", "", "", "", 
  "", "", "", "", "", "", "", "", "", "", "", "", "", "", "", "", "", "", "", 
  "", "", "", "", "", "", "", "", "", 33., "", "", "", 6601., "", 4999., "", 
  "", "", "", "", "", "", "", "", "", "", "", 74.16, ""}, 
 {"MSR", "North America", "Montserrat", "2021-03-22", "", "", "", "", "", "", 
  "", "", "", "", "", "", "", "", "", "", "", "", "", "", "", "", "", "", "", 
  "", "", "", "", "", "", "", "", "", 27., "", "", "", 5401., "", 4999., "", 
  "", "", "", "", "", "", "", "", "", "", "", 74.16, ""}, 
 {"MSR", "North America", "Montserrat", "2021-03-23", "", "", "", "", "", "", 
  "", "", "", "", "", "", "", "", "", "", "", "", "", "", "", "", "", "", "", 
  "", "", "", "", "", "", "", "", "", 22., "", "", "", 4401., "", 4999., "", 
  "", "", "", "", "", "", "", "", "", "", "", 74.16, ""}, 
 {"MSR", "North America", "Montserrat", "2021-03-24", "", "", "", "", "", "", 
  "", "", "", "", "", "", "", "", "", "", "", "", "", "", "", "", "", "", "", 
  "", "", "", "", "", "", "", "", "", 17., "", "", "", 3401., "", 4999., "", 
  "", "", "", "", "", "", "", "", "", "", "", 74.16, ""}, 
 {"MSR", "North America", "Montserrat", "2021-03-25", "", "", "", "", "", "", 
  "", "", "", "", "", "", "", "", "", "", "", "", "", "", "", "", "", "", "", 
  "", "", "", "", "", "", "", "", "", 17., "", "", "", 3401., "", 4999., "", 
  "", "", "", "", "", "", "", "", "", "", "", 74.16, ""}, 
 {"MSR", "North America", "Montserrat", "2021-03-26", "", "", "", "", "", "", 
  "", "", "", "", "", "", "", "", "", "", "", "", "", "", "", "", "", "", "", 
  "", "", "", "", "", "", "", "", "", 17., "", "", "", 3401., "", 4999., "", 
  "", "", "", "", "", "", "", "", "", "", "", 74.16, ""}, 
 {"MSR", "North America", "Montserrat", "2021-03-27", "", "", "", "", "", "", 
  "", "", "", "", "", "", "", "", "", "", "", "", "", "", "", "", "", "", "", 
  "", "", "", "", "", "", "", "", "", 17., "", "", "", 3401., "", 4999., "", 
  "", "", "", "", "", "", "", "", "", "", "", 74.16, ""}, 
 {"MSR", "North America", "Montserrat", "2021-03-28", "", "", "", "", "", "", 
  "", "", "", "", "", "", "", "", "", "", "", "", "", "", "", "", "", "", "", 
  "", "", "", "", "", "", "", "", "", 17., "", "", "", 3401., "", 4999., "", 
  "", "", "", "", "", "", "", "", "", "", "", 74.16, ""}, 
 {"MSR", "North America", "Montserrat", "2021-03-29", "", "", "", "", "", "", 
  "", "", "", "", "", "", "", "", "", "", "", "", "", "", "", "", "", "", "", 
  "", "", "", "", "", "", "", "", "", 17., "", "", "", 3401., "", 4999., "", 
  "", "", "", "", "", "", "", "", "", "", "", 74.16, ""}, 
 {"MSR", "North America", "Montserrat", "2021-03-30", "", "", "", "", "", "", 
  "", "", "", "", "", "", "", "", "", "", "", "", "", "", "", "", "", "", "", 
  "", "", "", "", "", "", "", "", "", 17., "", "", "", 3401., "", 4999., "", 
  "", "", "", "", "", "", "", "", "", "", "", 74.16, ""}, 
 {"MSR", "North America", "Montserrat", "2021-03-31", "", "", "", "", "", "", 
  "", "", "", "", "", "", "", "", "", "", "", "", "", "", "", "", "", "", "", 
  "", "", "", "", "", 1542., 1266., 276., "", 17., 30.85, 25.33, 5.52, 3401., 
  "", 4999., "", "", "", "", "", "", "", "", "", "", "", "", 74.16, ""}, 
 {"MSR", "North America", "Montserrat", "2021-04-01", "", "", "", "", "", "", 
  "", "", "", "", "", "", "", "", "", "", "", "", "", "", "", "", "", "", "", 
  "", "", "", "", "", "", "", "", "", 17., "", "", "", 3401., "", 4999., "", 
  "", "", "", "", "", "", "", "", "", "", "", 74.16, ""}, 
 {"MSR", "North America", "Montserrat", "2021-04-02", "", "", "", "", "", "", 
  "", "", "", "", "", "", "", "", "", "", "", "", "", "", "", "", "", "", "", 
  "", "", "", "", "", "", "", "", "", 16., "", "", "", 3201., "", 4999., "", 
  "", "", "", "", "", "", "", "", "", "", "", 74.16, ""}, 
 {"MSR", "North America", "Montserrat", "2021-04-03", "", "", "", "", "", "", 
  "", "", "", "", "", "", "", "", "", "", "", "", "", "", "", "", "", "", "", 
  "", "", "", "", "", "", "", "", "", 16., "", "", "", 3201., "", 4999., "", 
  "", "", "", "", "", "", "", "", "", "", "", 74.16, ""}, 
 {"MSR", "North America", "Montserrat", "2021-04-04", "", "", "", "", "", "", 
  "", "", "", "", "", "", "", "", "", "", "", "", "", "", "", "", "", "", "", 
  "", "", "", "", "", "", "", "", "", 16., "", "", "", 3201., "", 4999., "", 
  "", "", "", "", "", "", "", "", "", "", "", 74.16, ""}, 
 {"MSR", "North America", "Montserrat", "2021-04-05", "", "", "", "", "", "", 
  "", "", "", "", "", "", "", "", "", "", "", "", "", "", "", "", "", "", "", 
  "", "", "", "", "", "", "", "", "", 15., "", "", "", 3001., "", 4999., "", 
  "", "", "", "", "", "", "", "", "", "", "", 74.16, ""}, 
 {"MSR", "North America", "Montserrat", "2021-04-06", "", "", "", "", "", "", 
  "", "", "", "", "", "", "", "", "", "", "", "", "", "", "", "", "", "", "", 
  "", "", "", "", "", "", "", "", "", 15., "", "", "", 3001., "", 4999., "", 
  "", "", "", "", "", "", "", "", "", "", "", 74.16, ""}, 
 {"MSR", "North America", "Montserrat", "2021-04-07", "", "", "", "", "", "", 
  "", "", "", "", "", "", "", "", "", "", "", "", "", "", "", "", "", "", "", 
  "", "", "", "", "", "", "", "", "", 15., "", "", "", 3001., "", 4999., "", 
  "", "", "", "", "", "", "", "", "", "", "", 74.16, ""}, 
 {"MSR", "North America", "Montserrat", "2021-04-08", "", "", "", "", "", "", 
  "", "", "", "", "", "", "", "", "", "", "", "", "", "", "", "", "", "", "", 
  "", "", "", "", "", "", "", "", "", 15., "", "", "", 3001., "", 4999., "", 
  "", "", "", "", "", "", "", "", "", "", "", 74.16, ""}, 
 {"MSR", "North America", "Montserrat", "2021-04-09", "", "", "", "", "", "", 
  "", "", "", "", "", "", "", "", "", "", "", "", "", "", "", "", "", "", "", 
  "", "", "", "", "", "", "", "", "", 15., "", "", "", 3001., "", 4999., "", 
  "", "", "", "", "", "", "", "", "", "", "", 74.16, ""}, 
 {"MSR", "North America", "Montserrat", "2021-04-10", "", "", "", "", "", "", 
  "", "", "", "", "", "", "", "", "", "", "", "", "", "", "", "", "", "", "", 
  "", "", "", "", "", "", "", "", "", 15., "", "", "", 3001., "", 4999., "", 
  "", "", "", "", "", "", "", "", "", "", "", 74.16, ""}, 
 {"MSR", "North America", "Montserrat", "2021-04-11", "", "", "", "", "", "", 
  "", "", "", "", "", "", "", "", "", "", "", "", "", "", "", "", "", "", "", 
  "", "", "", "", "", "", "", "", "", 15., "", "", "", 3001., "", 4999., "", 
  "", "", "", "", "", "", "", "", "", "", "", 74.16, ""}, 
 {"MSR", "North America", "Montserrat", "2021-04-12", "", "", "", "", "", "", 
  "", "", "", "", "", "", "", "", "", "", "", "", "", "", "", "", "", "", "", 
  "", "", "", "", "", "", "", "", "", 15., "", "", "", 3001., "", 4999., "", 
  "", "", "", "", "", "", "", "", "", "", "", 74.16, ""}, 
 {"MSR", "North America", "Montserrat", "2021-04-13", "", "", "", "", "", "", 
  "", "", "", "", "", "", "", "", "", "", "", "", "", "", "", "", "", "", "", 
  "", "", "", "", "", "", "", "", "", 15., "", "", "", 3001., "", 4999., "", 
  "", "", "", "", "", "", "", "", "", "", "", 74.16, ""}, 
 {"MSR", "North America", "Montserrat", "2021-04-14", "", "", "", "", "", "", 
  "", "", "", "", "", "", "", "", "", "", "", "", "", "", "", "", "", "", "", 
  "", "", "", "", "", 1751., 1284., 467., "", 15., 35.03, 25.69, 9.34, 3001., 
  "", 4999., "", "", "", "", "", "", "", "", "", "", "", "", 74.16, ""}, 
 {"MSR", "North America", "Montserrat", "2021-04-15", "", "", "", "", "", "", 
  "", "", "", "", "", "", "", "", "", "", "", "", "", "", "", "", "", "", "", 
  "", "", "", "", "", "", "", "", "", 16., "", "", "", 3201., "", 4999., "", 
  "", "", "", "", "", "", "", "", "", "", "", 74.16, ""}, 
 {"MSR", "North America", "Montserrat", "2021-04-16", "", "", "", "", "", "", 
  "", "", "", "", "", "", "", "", "", "", "", "", "", "", "", "", "", "", "", 
  "", "", "", "", "", "", "", "", "", 17., "", "", "", 3401., "", 4999., "", 
  "", "", "", "", "", "", "", "", "", "", "", 74.16, ""}, 
 {"MSR", "North America", "Montserrat", "2021-04-17", "", "", "", "", "", "", 
  "", "", "", "", "", "", "", "", "", "", "", "", "", "", "", "", "", "", "", 
  "", "", "", "", "", "", "", "", "", 18., "", "", "", 3601., "", 4999., "", 
  "", "", "", "", "", "", "", "", "", "", "", 74.16, ""}, 
 {"MSR", "North America", "Montserrat", "2021-04-18", "", "", "", "", "", "", 
  "", "", "", "", "", "", "", "", "", "", "", "", "", "", "", "", "", "", "", 
  "", "", "", "", "", "", "", "", "", 19., "", "", "", 3801., "", 4999., "", 
  "", "", "", "", "", "", "", "", "", "", "", 74.16, ""}, 
 {"MSR", "North America", "Montserrat", "2021-04-19", "", "", "", "", "", "", 
  "", "", "", "", "", "", "", "", "", "", "", "", "", "", "", "", "", "", "", 
  "", "", "", "", "", "", "", "", "", 20., "", "", "", 4001., "", 4999., "", 
  "", "", "", "", "", "", "", "", "", "", "", 74.16, ""}, 
 {"MSR", "North America", "Montserrat", "2021-04-20", "", "", "", "", "", "", 
  "", "", "", "", "", "", "", "", "", "", "", "", "", "", "", "", "", "", "", 
  "", "", "", "", "", "", "", "", "", 21., "", "", "", 4201., "", 4999., "", 
  "", "", "", "", "", "", "", "", "", "", "", 74.16, ""}, 
 {"MSR", "North America", "Montserrat", "2021-04-21", "", "", "", "", "", "", 
  "", "", "", "", "", "", "", "", "", "", "", "", "", "", "", "", "", "", "", 
  "", "", "", "", "", 1909., 1293., 616., "", 23., 38.19, 25.87, 12.32, 
  4601., "", 4999., "", "", "", "", "", "", "", "", "", "", "", "", 74.16, 
  ""}, {"MSR", "North America", "Montserrat", "2021-04-22", "", "", "", "", 
  "", "", "", "", "", "", "", "", "", "", "", "", "", "", "", "", "", "", "", 
  "", "", "", "", "", "", "", "", "", "", "", 22., "", "", "", 4401., "", 
  4999., "", "", "", "", "", "", "", "", "", "", "", "", 74.16, ""}, 
 {"MSR", "North America", "Montserrat", "2021-04-23", "", "", "", "", "", "", 
  "", "", "", "", "", "", "", "", "", "", "", "", "", "", "", "", "", "", "", 
  "", "", "", "", "", "", "", "", "", 21., "", "", "", 4201., "", 4999., "", 
  "", "", "", "", "", "", "", "", "", "", "", 74.16, ""}, 
 {"MSR", "North America", "Montserrat", "2021-04-24", "", "", "", "", "", "", 
  "", "", "", "", "", "", "", "", "", "", "", "", "", "", "", "", "", "", "", 
  "", "", "", "", "", "", "", "", "", 20., "", "", "", 4001., "", 4999., "", 
  "", "", "", "", "", "", "", "", "", "", "", 74.16, ""}, 
 {"MSR", "North America", "Montserrat", "2021-04-25", "", "", "", "", "", "", 
  "", "", "", "", "", "", "", "", "", "", "", "", "", "", "", "", "", "", "", 
  "", "", "", "", "", "", "", "", "", 20., "", "", "", 4001., "", 4999., "", 
  "", "", "", "", "", "", "", "", "", "", "", 74.16, ""}, 
 {"MSR", "North America", "Montserrat", "2021-04-26", "", "", "", "", "", "", 
  "", "", "", "", "", "", "", "", "", "", "", "", "", "", "", "", "", "", "", 
  "", "", "", "", "", "", "", "", "", 19., "", "", "", 3801., "", 4999., "", 
  "", "", "", "", "", "", "", "", "", "", "", 74.16, ""}, 
 {"MSR", "North America", "Montserrat", "2021-04-27", "", "", "", "", "", "", 
  "", "", "", "", "", "", "", "", "", "", "", "", "", "", "", "", "", "", "", 
  "", "", "", "", "", "", "", "", "", 18., "", "", "", 3601., "", 4999., "", 
  "", "", "", "", "", "", "", "", "", "", "", 74.16, ""}, 
 {"MSR", "North America", "Montserrat", "2021-04-28", "", "", "", "", "", "", 
  "", "", "", "", "", "", "", "", "", "", "", "", "", "", "", "", "", "", "", 
  "", "", "", "", "", "", "", "", "", 17., "", "", "", 3401., "", 4999., "", 
  "", "", "", "", "", "", "", "", "", "", "", 74.16, ""}, 
 {"MSR", "North America", "Montserrat", "2021-04-29", "", "", "", "", "", "", 
  "", "", "", "", "", "", "", "", "", "", "", "", "", "", "", "", "", "", "", 
  "", "", "", "", "", "", "", "", "", 17., "", "", "", 3401., "", 4999., "", 
  "", "", "", "", "", "", "", "", "", "", "", 74.16, ""}, 
 {"MSR", "North America", "Montserrat", "2021-04-30", "", "", "", "", "", "", 
  "", "", "", "", "", "", "", "", "", "", "", "", "", "", "", "", "", "", "", 
  "", "", "", "", "", "", "", "", "", 17., "", "", "", 3401., "", 4999., "", 
  "", "", "", "", "", "", "", "", "", "", "", 74.16, ""}, 
 {"MSR", "North America", "Montserrat", "2021-05-01", "", "", "", "", "", "", 
  "", "", "", "", "", "", "", "", "", "", "", "", "", "", "", "", "", "", "", 
  "", "", "", "", "", "", "", "", "", 17., "", "", "", 3401., "", 4999., "", 
  "", "", "", "", "", "", "", "", "", "", "", 74.16, ""}, 
 {"MSR", "North America", "Montserrat", "2021-05-02", "", "", "", "", "", "", 
  "", "", "", "", "", "", "", "", "", "", "", "", "", "", "", "", "", "", "", 
  "", "", "", "", "", "", "", "", "", 17., "", "", "", 3401., "", 4999., "", 
  "", "", "", "", "", "", "", "", "", "", "", 74.16, ""}, 
 {"MSR", "North America", "Montserrat", "2021-05-03", "", "", "", "", "", "", 
  "", "", "", "", "", "", "", "", "", "", "", "", "", "", "", "", "", "", "", 
  "", "", "", "", "", "", "", "", "", 17., "", "", "", 3401., "", 4999., "", 
  "", "", "", "", "", "", "", "", "", "", "", 74.16, ""}, 
 {"MSR", "North America", "Montserrat", "2021-05-04", "", "", "", "", "", "", 
  "", "", "", "", "", "", "", "", "", "", "", "", "", "", "", "", "", "", "", 
  "", "", "", "", "", "", "", "", "", 17., "", "", "", 3401., "", 4999., "", 
  "", "", "", "", "", "", "", "", "", "", "", 74.16, ""}, 
 {"MSR", "North America", "Montserrat", "2021-05-05", "", "", "", "", "", "", 
  "", "", "", "", "", "", "", "", "", "", "", "", "", "", "", "", "", "", "", 
  "", "", "", "", "", "", "", "", "", 17., "", "", "", 3401., "", 4999., "", 
  "", "", "", "", "", "", "", "", "", "", "", 74.16, ""}, 
 {"MSR", "North America", "Montserrat", "2021-05-06", "", "", "", "", "", "", 
  "", "", "", "", "", "", "", "", "", "", "", "", "", "", "", "", "", "", "", 
  "", "", "", "", "", "", "", "", "", 17., "", "", "", 3401., "", 4999., "", 
  "", "", "", "", "", "", "", "", "", "", "", 74.16, ""}, 
 {"MSR", "North America", "Montserrat", "2021-05-07", "", "", "", "", "", "", 
  "", "", "", "", "", "", "", "", "", "", "", "", "", "", "", "", "", "", "", 
  "", "", "", "", "", "", "", "", "", 17., "", "", "", 3401., "", 4999., "", 
  "", "", "", "", "", "", "", "", "", "", "", 74.16, ""}, 
 {"MSR", "North America", "Montserrat", "2021-05-08", "", "", "", "", "", "", 
  "", "", "", "", "", "", "", "", "", "", "", "", "", "", "", "", "", "", "", 
  "", "", "", "", "", "", "", "", "", 17., "", "", "", 3401., "", 4999., "", 
  "", "", "", "", "", "", "", "", "", "", "", 74.16, ""}, 
 {"MSR", "North America", "Montserrat", "2021-05-09", "", "", "", "", "", "", 
  "", "", "", "", "", "", "", "", "", "", "", "", "", "", "", "", "", "", "", 
  "", "", "", "", "", "", "", "", "", 17., "", "", "", 3401., "", 4999., "", 
  "", "", "", "", "", "", "", "", "", "", "", 74.16, ""}, 
 {"MSR", "North America", "Montserrat", "2021-05-10", "", "", "", "", "", "", 
  "", "", "", "", "", "", "", "", "", "", "", "", "", "", "", "", "", "", "", 
  "", "", "", "", "", "", "", "", "", 17., "", "", "", 3401., "", 4999., "", 
  "", "", "", "", "", "", "", "", "", "", "", 74.16, ""}, 
 {"MSR", "North America", "Montserrat", "2021-05-11", "", "", "", "", "", "", 
  "", "", "", "", "", "", "", "", "", "", "", "", "", "", "", "", "", "", "", 
  "", "", "", "", "", "", "", "", "", 17., "", "", "", 3401., "", 4999., "", 
  "", "", "", "", "", "", "", "", "", "", "", 74.16, ""}, 
 {"MSR", "North America", "Montserrat", "2021-05-12", "", "", "", "", "", "", 
  "", "", "", "", "", "", "", "", "", "", "", "", "", "", "", "", "", "", "", 
  "", "", "", "", "", "", "", "", "", 17., "", "", "", 3401., "", 4999., "", 
  "", "", "", "", "", "", "", "", "", "", "", 74.16, ""}, 
 {"MSR", "North America", "Montserrat", "2021-05-13", "", "", "", "", "", "", 
  "", "", "", "", "", "", "", "", "", "", "", "", "", "", "", "", "", "", "", 
  "", "", "", "", "", "", "", "", "", 17., "", "", "", 3401., "", 4999., "", 
  "", "", "", "", "", "", "", "", "", "", "", 74.16, ""}, 
 {"MSR", "North America", "Montserrat", "2021-05-14", "", "", "", "", "", "", 
  "", "", "", "", "", "", "", "", "", "", "", "", "", "", "", "", "", "", "", 
  "", "", "", "", "", "", "", "", "", 17., "", "", "", 3401., "", 4999., "", 
  "", "", "", "", "", "", "", "", "", "", "", 74.16, ""}, 
 {"MSR", "North America", "Montserrat", "2021-05-15", "", "", "", "", "", "", 
  "", "", "", "", "", "", "", "", "", "", "", "", "", "", "", "", "", "", "", 
  "", "", "", "", "", "", "", "", "", 17., "", "", "", 3401., "", 4999., "", 
  "", "", "", "", "", "", "", "", "", "", "", 74.16, ""}, 
 {"MSR", "North America", "Montserrat", "2021-05-16", "", "", "", "", "", "", 
  "", "", "", "", "", "", "", "", "", "", "", "", "", "", "", "", "", "", "", 
  "", "", "", "", "", "", "", "", "", 17., "", "", "", 3401., "", 4999., "", 
  "", "", "", "", "", "", "", "", "", "", "", 74.16, ""}, 
 {"MSR", "North America", "Montserrat", "2021-05-17", "", "", "", "", "", "", 
  "", "", "", "", "", "", "", "", "", "", "", "", "", "", "", "", "", "", "", 
  "", "", "", "", "", "", "", "", "", 17., "", "", "", 3401., "", 4999., "", 
  "", "", "", "", "", "", "", "", "", "", "", 74.16, ""}, 
 {"MSR", "North America", "Montserrat", "2021-05-18", "", "", "", "", "", "", 
  "", "", "", "", "", "", "", "", "", "", "", "", "", "", "", "", "", "", "", 
  "", "", "", "", "", "", "", "", "", 17., "", "", "", 3401., "", 4999., "", 
  "", "", "", "", "", "", "", "", "", "", "", 74.16, ""}, 
 {"MSR", "North America", "Montserrat", "2021-05-19", "", "", "", "", "", "", 
  "", "", "", "", "", "", "", "", "", "", "", "", "", "", "", "", "", "", "", 
  "", "", "", "", "", "", "", "", "", 17., "", "", "", 3401., "", 4999., "", 
  "", "", "", "", "", "", "", "", "", "", "", 74.16, ""}, 
 {"MSR", "North America", "Montserrat", "2021-05-20", "", "", "", "", "", "", 
  "", "", "", "", "", "", "", "", "", "", "", "", "", "", "", "", "", "", "", 
  "", "", "", "", "", "", "", "", "", 17., "", "", "", 3401., "", 4999., "", 
  "", "", "", "", "", "", "", "", "", "", "", 74.16, ""}, 
 {"MSR", "North America", "Montserrat", "2021-05-21", "", "", "", "", "", "", 
  "", "", "", "", "", "", "", "", "", "", "", "", "", "", "", "", "", "", "", 
  "", "", "", "", "", 2428., 1342., 1086., "", 17., 48.57, 26.85, 21.72, 
  3401., "", 4999., "", "", "", "", "", "", "", "", "", "", "", "", 74.16, 
  ""}, {"MSR", "North America", "Montserrat", "2021-05-22", "", "", "", "", 
  "", "", "", "", "", "", "", "", "", "", "", "", "", "", "", "", "", "", "", 
  "", "", "", "", "", "", "", "", "", "", "", 17., "", "", "", 3401., "", 
  4999., "", "", "", "", "", "", "", "", "", "", "", "", 74.16, ""}, 
 {"MSR", "North America", "Montserrat", "2021-05-23", "", "", "", "", "", "", 
  "", "", "", "", "", "", "", "", "", "", "", "", "", "", "", "", "", "", "", 
  "", "", "", "", "", "", "", "", "", 16., "", "", "", 3201., "", 4999., "", 
  "", "", "", "", "", "", "", "", "", "", "", 74.16, ""}, 
 {"MSR", "North America", "Montserrat", "2021-05-24", "", "", "", "", "", "", 
  "", "", "", "", "", "", "", "", "", "", "", "", "", "", "", "", "", "", "", 
  "", "", "", "", "", "", "", "", "", 16., "", "", "", 3201., "", 4999., "", 
  "", "", "", "", "", "", "", "", "", "", "", 74.16, ""}, 
 {"MSR", "North America", "Montserrat", "2021-05-25", "", "", "", "", "", "", 
  "", "", "", "", "", "", "", "", "", "", "", "", "", "", "", "", "", "", "", 
  "", "", "", "", "", "", "", "", "", 15., "", "", "", 3001., "", 4999., "", 
  "", "", "", "", "", "", "", "", "", "", "", 74.16, ""}, 
 {"MSR", "North America", "Montserrat", "2021-05-26", "", "", "", "", "", "", 
  "", "", "", "", "", "", "", "", "", "", "", "", "", "", "", "", "", "", "", 
  "", "", "", "", "", "", "", "", "", 15., "", "", "", 3001., "", 4999., "", 
  "", "", "", "", "", "", "", "", "", "", "", 74.16, ""}, 
 {"MSR", "North America", "Montserrat", "2021-05-27", "", "", "", "", "", "", 
  "", "", "", "", "", "", "", "", "", "", "", "", "", "", "", "", "", "", "", 
  "", "", "", "", "", "", "", "", "", 14., "", "", "", 2801., "", 4999., "", 
  "", "", "", "", "", "", "", "", "", "", "", 74.16, ""}, 
 {"MSR", "North America", "Montserrat", "2021-05-28", "", "", "", "", "", "", 
  "", "", "", "", "", "", "", "", "", "", "", "", "", "", "", "", "", "", "", 
  "", "", "", "", "", 2522., 1358., 1164., "", 13., 50.45, 27.17, 23.28, 
  2601., "", 4999., "", "", "", "", "", "", "", "", "", "", "", "", 74.16, 
  ""}, {"MAR", "Africa", "Morocco", "2020-02-07", "", "", "", "", "", "", "", 
  "", "", "", "", "", "", "", "", "", "", "", "", "", "", "", 9., 0., "", "", 
  "", "", "", "people tested", "", "", "", "", "", "", "", "", "", 0., 
  3.6910558*^7, 80.08, 29.6, 6.769, 4.209, 7485.013, 1., 419.146, 7.14, 0.8, 
  47.1, "", 1.1, 76.68, 0.686}, {"MAR", "Africa", "Morocco", "2020-02-08", 
  "", "", "", "", "", "", "", "", "", "", "", "", "", "", "", "", "", "", "", 
  "", "", "", "", "", "", "", "", "", "", "people tested", "", "", "", "", 
  "", "", "", "", "", 0., 3.6910558*^7, 80.08, 29.6, 6.769, 4.209, 7485.013, 
  1., 419.146, 7.14, 0.8, 47.1, "", 1.1, 76.68, 0.686}, 
 {"MAR", "Africa", "Morocco", "2020-02-09", "", "", "", "", "", "", "", "", 
  "", "", "", "", "", "", "", "", "", "", "", "", "", "", "", "", "", "", "", 
  "", "", "people tested", "", "", "", "", "", "", "", "", "", 0., 
  3.6910558*^7, 80.08, 29.6, 6.769, 4.209, 7485.013, 1., 419.146, 7.14, 0.8, 
  47.1, "", 1.1, 76.68, 0.686}, {"MAR", "Africa", "Morocco", "2020-02-10", 
  "", "", "", "", "", "", "", "", "", "", "", "", "", "", "", "", "", "", "", 
  "", "", "", "", "", "", "", "", "", "", "people tested", "", "", "", "", 
  "", "", "", "", "", 0., 3.6910558*^7, 80.08, 29.6, 6.769, 4.209, 7485.013, 
  1., 419.146, 7.14, 0.8, 47.1, "", 1.1, 76.68, 0.686}, 
 {"MAR", "Africa", "Morocco", "2020-02-11", "", "", "", "", "", "", "", "", 
  "", "", "", "", "", "", "", "", "", "", "", "", "", "", "", "", "", "", "", 
  "", "", "people tested", "", "", "", "", "", "", "", "", "", 0., 
  3.6910558*^7, 80.08, 29.6, 6.769, 4.209, 7485.013, 1., 419.146, 7.14, 0.8, 
  47.1, "", 1.1, 76.68, 0.686}, {"MAR", "Africa", "Morocco", "2020-02-12", 
  "", "", "", "", "", "", "", "", "", "", "", "", "", "", "", "", "", "", "", 
  "", "", "", "", "", "", "", "", "", "", "people tested", "", "", "", "", 
  "", "", "", "", "", 0., 3.6910558*^7, 80.08, 29.6, 6.769, 4.209, 7485.013, 
  1., 419.146, 7.14, 0.8, 47.1, "", 1.1, 76.68, 0.686}, 
 {"MAR", "Africa", "Morocco", "2020-02-13", "", "", "", "", "", "", "", "", 
  "", "", "", "", "", "", "", "", "", "", "", "", "", "", "", "", "", "", "", 
  "", "", "people tested", "", "", "", "", "", "", "", "", "", 0., 
  3.6910558*^7, 80.08, 29.6, 6.769, 4.209, 7485.013, 1., 419.146, 7.14, 0.8, 
  47.1, "", 1.1, 76.68, 0.686}, {"MAR", "Africa", "Morocco", "2020-02-14", 
  "", "", "", "", "", "", "", "", "", "", "", "", "", "", "", "", "", "", "", 
  "", "", "", "", "", "", 0., 0., "", "", "people tested", "", "", "", "", 
  "", "", "", "", "", 0., 3.6910558*^7, 80.08, 29.6, 6.769, 4.209, 7485.013, 
  1., 419.146, 7.14, 0.8, 47.1, "", 1.1, 76.68, 0.686}, 
 {"MAR", "Africa", "Morocco", "2020-02-15", "", "", "", "", "", "", "", "", 
  "", "", "", "", "", "", "", "", "", "", "", "", "", "", 10., 0., "", 0., 
  0., "", "", "people tested", "", "", "", "", "", "", "", "", "", 0., 
  3.6910558*^7, 80.08, 29.6, 6.769, 4.209, 7485.013, 1., 419.146, 7.14, 0.8, 
  47.1, "", 1.1, 76.68, 0.686}, {"MAR", "Africa", "Morocco", "2020-02-16", 
  "", "", "", "", "", "", "", "", "", "", "", "", "", "", "", "", "", "", "", 
  "", "", "", "", "", "", 0., 0., "", "", "people tested", "", "", "", "", 
  "", "", "", "", "", 0., 3.6910558*^7, 80.08, 29.6, 6.769, 4.209, 7485.013, 
  1., 419.146, 7.14, 0.8, 47.1, "", 1.1, 76.68, 0.686}, 
 {"MAR", "Africa", "Morocco", "2020-02-17", "", "", "", "", "", "", "", "", 
  "", "", "", "", "", "", "", "", "", "", "", "", "", "", "", "", "", 0., 0., 
  "", "", "people tested", "", "", "", "", "", "", "", "", "", 0., 
  3.6910558*^7, 80.08, 29.6, 6.769, 4.209, 7485.013, 1., 419.146, 7.14, 0.8, 
  47.1, "", 1.1, 76.68, 0.686}, {"MAR", "Africa", "Morocco", "2020-02-18", 
  "", "", "", "", "", "", "", "", "", "", "", "", "", "", "", "", "", "", "", 
  "", "", "", "", "", "", 0., 0., "", "", "people tested", "", "", "", "", 
  "", "", "", "", "", 0., 3.6910558*^7, 80.08, 29.6, 6.769, 4.209, 7485.013, 
  1., 419.146, 7.14, 0.8, 47.1, "", 1.1, 76.68, 0.686}, 
 {"MAR", "Africa", "Morocco", "2020-02-19", "", "", "", "", "", "", "", "", 
  "", "", "", "", "", "", "", "", "", "", "", "", "", "", 11., 0., "", 0., 
  0., "", "", "people tested", "", "", "", "", "", "", "", "", "", 0., 
  3.6910558*^7, 80.08, 29.6, 6.769, 4.209, 7485.013, 1., 419.146, 7.14, 0.8, 
  47.1, "", 1.1, 76.68, 0.686}, {"MAR", "Africa", "Morocco", "2020-02-20", 
  "", "", "", "", "", "", "", "", "", "", "", "", "", "", "", "", "", "", "", 
  "", "", "", "", "", "", 0., 0., "", "", "people tested", "", "", "", "", 
  "", "", "", "", "", 0., 3.6910558*^7, 80.08, 29.6, 6.769, 4.209, 7485.013, 
  1., 419.146, 7.14, 0.8, 47.1, "", 1.1, 76.68, 0.686}, 
 {"MAR", "Africa", "Morocco", "2020-02-21", "", "", "", "", "", "", "", "", 
  "", "", "", "", "", "", "", "", "", "", "", "", "", "", "", "", "", 0., 0., 
  "", "", "people tested", "", "", "", "", "", "", "", "", "", 0., 
  3.6910558*^7, 80.08, 29.6, 6.769, 4.209, 7485.013, 1., 419.146, 7.14, 0.8, 
  47.1, "", 1.1, 76.68, 0.686}, {"MAR", "Africa", "Morocco", "2020-02-22", 
  "", "", "", "", "", "", "", "", "", "", "", "", "", "", "", "", "", "", "", 
  "", "", "", 12., 0., "", 0., 0., "", "", "people tested", "", "", "", "", 
  "", "", "", "", "", 0., 3.6910558*^7, 80.08, 29.6, 6.769, 4.209, 7485.013, 
  1., 419.146, 7.14, 0.8, 47.1, "", 1.1, 76.68, 0.686}, 
 {"MAR", "Africa", "Morocco", "2020-02-23", "", "", "", "", "", "", "", "", 
  "", "", "", "", "", "", "", "", "", "", "", "", "", 1., 13., 0., 0., 0., 
  0., "", "", "people tested", "", "", "", "", "", "", "", "", "", 0., 
  3.6910558*^7, 80.08, 29.6, 6.769, 4.209, 7485.013, 1., 419.146, 7.14, 0.8, 
  47.1, "", 1.1, 76.68, 0.686}, {"MAR", "Africa", "Morocco", "2020-02-24", 
  "", "", "", "", "", "", "", "", "", "", "", "", "", "", "", "", "", "", "", 
  "", "", 1., 14., 0., 0., 0., 0., "", "", "people tested", "", "", "", "", 
  "", "", "", "", "", 0., 3.6910558*^7, 80.08, 29.6, 6.769, 4.209, 7485.013, 
  1., 419.146, 7.14, 0.8, 47.1, "", 1.1, 76.68, 0.686}, 
 {"MAR", "Africa", "Morocco", "2020-02-25", "", "", "", "", "", "", "", "", 
  "", "", "", "", "", "", "", "", "", "", "", "", "", 1., 15., 0., 0., 1., 
  0., "", "", "people tested", "", "", "", "", "", "", "", "", "", 0., 
  3.6910558*^7, 80.08, 29.6, 6.769, 4.209, 7485.013, 1., 419.146, 7.14, 0.8, 
  47.1, "", 1.1, 76.68, 0.686}, {"MAR", "Africa", "Morocco", "2020-02-26", 
  "", "", "", "", "", "", "", "", "", "", "", "", "", "", "", "", "", "", "", 
  "", "", 2., 17., 0., 0., 1., 0., "", "", "people tested", "", "", "", "", 
  "", "", "", "", "", 0., 3.6910558*^7, 80.08, 29.6, 6.769, 4.209, 7485.013, 
  1., 419.146, 7.14, 0.8, 47.1, "", 1.1, 76.68, 0.686}, 
 {"MAR", "Africa", "Morocco", "2020-02-27", "", "", "", "", "", "", "", "", 
  "", "", "", "", "", "", "", "", "", "", "", "", "", 2., 19., 0.001, 0., 1., 
  0., "", "", "people tested", "", "", "", "", "", "", "", "", "", 0., 
  3.6910558*^7, 80.08, 29.6, 6.769, 4.209, 7485.013, 1., 419.146, 7.14, 0.8, 
  47.1, "", 1.1, 76.68, 0.686}, {"MAR", "Africa", "Morocco", "2020-02-28", 
  "", "", "", "", "", "", "", "", "", "", "", "", "", "", "", "", "", "", "", 
  "", "", "", "", "", "", 1., 0., "", "", "people tested", "", "", "", "", 
  "", "", "", "", "", 0., 3.6910558*^7, 80.08, 29.6, 6.769, 4.209, 7485.013, 
  1., 419.146, 7.14, 0.8, 47.1, "", 1.1, 76.68, 0.686}, 
 {"MAR", "Africa", "Morocco", "2020-02-29", "", "", "", "", "", "", "", "", 
  "", "", "", "", "", "", "", "", "", "", "", "", "", "", 25., 0.001, "", 2., 
  0., "", "", "people tested", "", "", "", "", "", "", "", "", "", 0., 
  3.6910558*^7, 80.08, 29.6, 6.769, 4.209, 7485.013, 1., 419.146, 7.14, 0.8, 
  47.1, "", 1.1, 76.68, 0.686}, {"MAR", "Africa", "Morocco", "2020-03-01", 
  "", "", "", "", "", "", "", "", "", "", "", "", "", "", "", "", "", "", "", 
  "", "", "", "", "", "", 2., 0., "", "", "people tested", "", "", "", "", 
  "", "", "", "", "", 0., 3.6910558*^7, 80.08, 29.6, 6.769, 4.209, 7485.013, 
  1., 419.146, 7.14, 0.8, 47.1, "", 1.1, 76.68, 0.686}, 
 {"MAR", "Africa", "Morocco", "2020-03-02", 1., 1., "", "", "", "", 0.027, 
  0.027, "", "", "", "", "", "", "", "", "", "", "", "", "", "", 29., 0.001, 
  "", 2., 0., "", "", "people tested", "", "", "", "", "", "", "", "", "", 
  0., 3.6910558*^7, 80.08, 29.6, 6.769, 4.209, 7485.013, 1., 419.146, 7.14, 
  0.8, 47.1, "", 1.1, 76.68, 0.686}, {"MAR", "Africa", "Morocco", 
  "2020-03-03", 1., 0., "", "", "", "", 0.027, 0., "", "", "", "", "", "", 
  "", "", "", "", "", "", "", 4., 33., 0.001, 0., 3., 0., "", "", 
  "people tested", "", "", "", "", "", "", "", "", "", 0., 3.6910558*^7, 
  80.08, 29.6, 6.769, 4.209, 7485.013, 1., 419.146, 7.14, 0.8, 47.1, "", 1.1, 
  76.68, 0.686}, {"MAR", "Africa", "Morocco", "2020-03-04", 1., 0., "", "", 
  "", "", 0.027, 0., "", "", "", "", "", "", "", "", "", "", "", "", "", 2., 
  35., 0.001, 0., 3., 0., "", "", "people tested", "", "", "", "", "", "", 
  "", "", "", 5.56, 3.6910558*^7, 80.08, 29.6, 6.769, 4.209, 7485.013, 1., 
  419.146, 7.14, 0.8, 47.1, "", 1.1, 76.68, 0.686}, 
 {"MAR", "Africa", "Morocco", "2020-03-05", 2., 1., "", "", "", "", 0.054, 
  0.027, "", "", "", "", "", "", "", "", "", "", "", "", "", 7., 42., 0.001, 
  0., 3., 0., "", "", "people tested", "", "", "", "", "", "", "", "", "", 
  5.56, 3.6910558*^7, 80.08, 29.6, 6.769, 4.209, 7485.013, 1., 419.146, 7.14, 
  0.8, 47.1, "", 1.1, 76.68, 0.686}, {"MAR", "Africa", "Morocco", 
  "2020-03-06", 2., 0., "", "", "", "", 0.054, 0., "", "", "", "", "", "", 
  "", "", "", "", "", "", "", 10., 52., 0.001, 0., 4., 0., "", "", 
  "people tested", "", "", "", "", "", "", "", "", "", 5.56, 3.6910558*^7, 
  80.08, 29.6, 6.769, 4.209, 7485.013, 1., 419.146, 7.14, 0.8, 47.1, "", 1.1, 
  76.68, 0.686}, {"MAR", "Africa", "Morocco", "2020-03-07", 2., 0., 0.286, 
  "", "", 0., 0.054, 0., 0.008, "", "", 0., "", "", "", "", "", "", "", "", 
  "", 5., 57., 0.002, 0., 5., 0., 0.057, 17.5, "people tested", "", "", "", 
  "", "", "", "", "", "", 5.56, 3.6910558*^7, 80.08, 29.6, 6.769, 4.209, 
  7485.013, 1., 419.146, 7.14, 0.8, 47.1, "", 1.1, 76.68, 0.686}, 
 {"MAR", "Africa", "Morocco", "2020-03-08", 2., 0., 0.286, "", "", 0., 0.054, 
  0., 0.008, "", "", 0., "", "", "", "", "", "", "", "", "", "", "", "", "", 
  5., 0., 0.057, 17.5, "people tested", "", "", "", "", "", "", "", "", "", 
  5.56, 3.6910558*^7, 80.08, 29.6, 6.769, 4.209, 7485.013, 1., 419.146, 7.14, 
  0.8, 47.1, "", 1.1, 76.68, 0.686}, {"MAR", "Africa", "Morocco", 
  "2020-03-09", 2., 0., 0.143, "", "", 0., 0.054, 0., 0.004, "", "", 0., "", 
  "", "", "", "", "", "", "", "", "", 62., 0.002, "", 5., 0., 0.029, 35., 
  "people tested", "", "", "", "", "", "", "", "", "", 5.56, 3.6910558*^7, 
  80.08, 29.6, 6.769, 4.209, 7485.013, 1., 419.146, 7.14, 0.8, 47.1, "", 1.1, 
  76.68, 0.686}, {"MAR", "Africa", "Morocco", "2020-03-10", 3., 1., 0.286, 
  1., 1., 0.143, 0.081, 0.027, 0.008, 0.027, 0.027, 0.004, "", "", "", "", 
  "", "", "", "", "", 4., 66., 0.002, 0., 5., 0., 0.057, 17.5, 
  "people tested", "", "", "", "", "", "", "", "", "", 5.56, 3.6910558*^7, 
  80.08, 29.6, 6.769, 4.209, 7485.013, 1., 419.146, 7.14, 0.8, 47.1, "", 1.1, 
  76.68, 0.686}, {"MAR", "Africa", "Morocco", "2020-03-11", 5., 2., 0.571, 
  1., 0., 0.143, 0.135, 0.054, 0.015, 0.027, 0., 0.004, "", "", "", "", "", 
  "", "", "", "", "", "", "", "", 7., 0., 0.082, 12.3, "people tested", "", 
  "", "", "", "", "", "", "", "", 5.56, 3.6910558*^7, 80.08, 29.6, 6.769, 
  4.209, 7485.013, 1., 419.146, 7.14, 0.8, 47.1, "", 1.1, 76.68, 0.686}, 
 {"MAR", "Africa", "Morocco", "2020-03-12", 6., 1., 0.571, 1., 0., 0.143, 
  0.163, 0.027, 0.015, 0.027, 0., 0.004, "", "", "", "", "", "", "", "", "", 
  "", 97., 0.003, "", 8., 0., 0.071, 14., "people tested", "", "", "", "", 
  "", "", "", "", "", 5.56, 3.6910558*^7, 80.08, 29.6, 6.769, 4.209, 
  7485.013, 1., 419.146, 7.14, 0.8, 47.1, "", 1.1, 76.68, 0.686}, 
 {"MAR", "Africa", "Morocco", "2020-03-13", 7., 1., 0.714, 1., 0., 0.143, 
  0.19, 0.027, 0.019, 0.027, 0., 0.004, "", "", "", "", "", "", "", "", "", 
  4., 101., 0.003, 0., 7., 0., 0.102, 9.8, "people tested", "", "", "", "", 
  "", "", "", "", "", 25., 3.6910558*^7, 80.08, 29.6, 6.769, 4.209, 7485.013, 
  1., 419.146, 7.14, 0.8, 47.1, "", 1.1, 76.68, 0.686}, 
 {"MAR", "Africa", "Morocco", "2020-03-14", 17., 10., 2.143, 1., 0., 0.143, 
  0.461, 0.271, 0.058, 0.027, 0., 0.004, "", "", "", "", "", "", "", "", "", 
  29., 130., 0.004, 0.001, 10., 0., 0.214, 4.7, "people tested", "", "", "", 
  "", "", "", "", "", "", 44.44, 3.6910558*^7, 80.08, 29.6, 6.769, 4.209, 
  7485.013, 1., 419.146, 7.14, 0.8, 47.1, "", 1.1, 76.68, 0.686}, 
 {"MAR", "Africa", "Morocco", "2020-03-15", 28., 11., 3.714, 1., 0., 0.143, 
  0.759, 0.298, 0.101, 0.027, 0., 0.004, "", "", "", "", "", "", "", "", "", 
  "", "", "", "", 14., 0., 0.265, 3.8, "people tested", "", "", "", "", "", 
  "", "", "", "", 44.44, 3.6910558*^7, 80.08, 29.6, 6.769, 4.209, 7485.013, 
  1., 419.146, 7.14, 0.8, 47.1, "", 1.1, 76.68, 0.686}, 
 {"MAR", "Africa", "Morocco", "2020-03-16", 29., 1., 3.857, 1., 0., 0.143, 
  0.786, 0.027, 0.104, 0.027, 0., 0.004, "", "", "", "", "", "", "", "", "", 
  "", 189., 0.005, "", 18., 0., 0.214, 4.7, "people tested", "", "", "", "", 
  "", "", "", "", "", 55.56, 3.6910558*^7, 80.08, 29.6, 6.769, 4.209, 
  7485.013, 1., 419.146, 7.14, 0.8, 47.1, "", 1.1, 76.68, 0.686}, 
 {"MAR", "Africa", "Morocco", "2020-03-17", 38., 9., 5., 2., 1., 0.143, 1.03, 
  0.244, 0.135, 0.054, 0.027, 0.004, "", "", "", "", "", "", "", "", "", 38., 
  227., 0.006, 0.001, 23., 0.001, 0.217, 4.6, "people tested", "", "", "", 
  "", "", "", "", "", "", 55.56, 3.6910558*^7, 80.08, 29.6, 6.769, 4.209, 
  7485.013, 1., 419.146, 7.14, 0.8, 47.1, "", 1.1, 76.68, 0.686}, 
 {"MAR", "Africa", "Morocco", "2020-03-18", 49., 11., 6.286, 2., 0., 0.143, 
  1.328, 0.298, 0.17, 0.054, 0., 0.004, "", "", "", "", "", "", "", "", "", 
  90., 317., 0.009, 0.002, 34., 0.001, 0.185, 5.4, "people tested", "", "", 
  "", "", "", "", "", "", "", 55.56, 3.6910558*^7, 80.08, 29.6, 6.769, 4.209, 
  7485.013, 1., 419.146, 7.14, 0.8, 47.1, "", 1.1, 76.68, 0.686}, 
 {"MAR", "Africa", "Morocco", "2020-03-19", 63., 14., 8.143, 2., 0., 0.143, 
  1.707, 0.379, 0.221, 0.054, 0., 0.004, "", "", "", "", "", "", "", "", "", 
  53., 370., 0.01, 0.001, 39., 0.001, 0.209, 4.8, "people tested", "", "", 
  "", "", "", "", "", "", "", 55.56, 3.6910558*^7, 80.08, 29.6, 6.769, 4.209, 
  7485.013, 1., 419.146, 7.14, 0.8, 47.1, "", 1.1, 76.68, 0.686}, 
 {"MAR", "Africa", "Morocco", "2020-03-20", 77., 14., 10., 3., 1., 0.286, 
  2.086, 0.379, 0.271, 0.081, 0.027, 0.008, "", "", "", "", "", "", "", "", 
  "", 94., 464., 0.013, 0.003, 52., 0.001, 0.192, 5.2, "people tested", "", 
  "", "", "", "", "", "", "", "", 90.74, 3.6910558*^7, 80.08, 29.6, 6.769, 
  4.209, 7485.013, 1., 419.146, 7.14, 0.8, 47.1, "", 1.1, 76.68, 0.686}, 
 {"MAR", "Africa", "Morocco", "2020-03-21", 96., 19., 11.286, 3., 0., 0.286, 
  2.601, 0.515, 0.306, 0.081, 0., 0.008, "", "", "", "", "", "", "", "", "", 
  73., 537., 0.015, 0.002, 58., 0.002, 0.195, 5.1, "people tested", "", "", 
  "", "", "", "", "", "", "", 90.74, 3.6910558*^7, 80.08, 29.6, 6.769, 4.209, 
  7485.013, 1., 419.146, 7.14, 0.8, 47.1, "", 1.1, 76.68, 0.686}, 
 {"MAR", "Africa", "Morocco", "2020-03-22", 115., 19., 12.429, 4., 1., 0.429, 
  3.116, 0.515, 0.337, 0.108, 0.027, 0.012, "", "", "", "", "", "", "", "", 
  "", 90., 627., 0.017, 0.002, 67., 0.002, 0.186, 5.4, "people tested", "", 
  "", "", "", "", "", "", "", "", 90.74, 3.6910558*^7, 80.08, 29.6, 6.769, 
  4.209, 7485.013, 1., 419.146, 7.14, 0.8, 47.1, "", 1.1, 76.68, 0.686}, 
 {"MAR", "Africa", "Morocco", "2020-03-23", 143., 28., 16.286, 4., 0., 0.429, 
  3.874, 0.759, 0.441, 0.108, 0., 0.012, 1.92, "", "", "", "", "", "", "", 
  "", 159., 786., 0.021, 0.004, 85., 0.002, 0.192, 5.2, "people tested", "", 
  "", "", "", "", "", "", "", "", 90.74, 3.6910558*^7, 80.08, 29.6, 6.769, 
  4.209, 7485.013, 1., 419.146, 7.14, 0.8, 47.1, "", 1.1, 76.68, 0.686}, 
 {"MAR", "Africa", "Morocco", "2020-03-24", 170., 27., 18.857, 5., 1., 0.429, 
  4.606, 0.731, 0.511, 0.135, 0.027, 0.012, 1.92, "", "", "", "", "", "", "", 
  "", 69., 855., 0.023, 0.002, 90., 0.002, 0.21, 4.8, "people tested", "", 
  "", "", "", "", "", "", "", "", 90.74, 3.6910558*^7, 80.08, 29.6, 6.769, 
  4.209, 7485.013, 1., 419.146, 7.14, 0.8, 47.1, "", 1.1, 76.68, 0.686}, 
 {"MAR", "Africa", "Morocco", "2020-03-25", 225., 55., 25.143, 6., 1., 0.571, 
  6.096, 1.49, 0.681, 0.163, 0.027, 0.015, 1.92, "", "", "", "", "", "", "", 
  "", 140., 995., 0.027, 0.004, 97., 0.003, 0.259, 3.9, "people tested", "", 
  "", "", "", "", "", "", "", "", 93.52, 3.6910558*^7, 80.08, 29.6, 6.769, 
  4.209, 7485.013, 1., 419.146, 7.14, 0.8, 47.1, "", 1.1, 76.68, 0.686}, 
 {"MAR", "Africa", "Morocco", "2020-03-26", 275., 50., 30.286, 11., 5., 
  1.286, 7.45, 1.355, 0.821, 0.298, 0.135, 0.035, 1.89, "", "", "", "", "", 
  "", "", "", 211., 1206., 0.033, 0.006, 119., 0.003, 0.255, 3.9, 
  "people tested", "", "", "", "", "", "", "", "", "", 93.52, 3.6910558*^7, 
  80.08, 29.6, 6.769, 4.209, 7485.013, 1., 419.146, 7.14, 0.8, 47.1, "", 1.1, 
  76.68, 0.686}, {"MAR", "Africa", "Morocco", "2020-03-27", 345., 70., 
  38.286, 23., 12., 2.857, 9.347, 1.896, 1.037, 0.623, 0.325, 0.077, 1.85, 
  "", "", "", "", "", "", "", "", 562., 1768., 0.048, 0.015, 186., 0.005, 
  0.206, 4.9, "people tested", "", "", "", "", "", "", "", "", "", 93.52, 
  3.6910558*^7, 80.08, 29.6, 6.769, 4.209, 7485.013, 1., 419.146, 7.14, 0.8, 
  47.1, "", 1.1, 76.68, 0.686}, {"MAR", "Africa", "Morocco", "2020-03-28", 
  402., 57., 43.714, 25., 2., 3.143, 10.891, 1.544, 1.184, 0.677, 0.054, 
  0.085, 1.8, "", "", "", "", "", "", "", "", 208., 1976., 0.054, 0.006, 
  206., 0.006, 0.212, 4.7, "people tested", "", "", "", "", "", "", "", "", 
  "", 93.52, 3.6910558*^7, 80.08, 29.6, 6.769, 4.209, 7485.013, 1., 419.146, 
  7.14, 0.8, 47.1, "", 1.1, 76.68, 0.686}, {"MAR", "Africa", "Morocco", 
  "2020-03-29", 479., 77., 52., 26., 1., 3.143, 12.977, 2.086, 1.409, 0.704, 
  0.027, 0.085, 1.75, "", "", "", "", "", "", "", "", 297., 2273., 0.062, 
  0.008, 235., 0.006, 0.221, 4.5, "people tested", "", "", "", "", "", "", 
  "", "", "", 93.52, 3.6910558*^7, 80.08, 29.6, 6.769, 4.209, 7485.013, 1., 
  419.146, 7.14, 0.8, 47.1, "", 1.1, 76.68, 0.686}, 
 {"MAR", "Africa", "Morocco", "2020-03-30", 556., 77., 59., 33., 7., 4.143, 
  15.063, 2.086, 1.598, 0.894, 0.19, 0.112, 1.7, "", "", "", "", "", "", "", 
  "", 478., 2751., 0.075, 0.013, 281., 0.008, 0.21, 4.8, "people tested", "", 
  "", "", "", "", "", "", "", "", 93.52, 3.6910558*^7, 80.08, 29.6, 6.769, 
  4.209, 7485.013, 1., 419.146, 7.14, 0.8, 47.1, "", 1.1, 76.68, 0.686}, 
 {"MAR", "Africa", "Morocco", "2020-03-31", 617., 61., 63.857, 36., 3., 
  4.429, 16.716, 1.653, 1.73, 0.975, 0.081, 0.12, 1.64, "", "", "", "", "", 
  "", "", "", 149., 2900., 0.079, 0.004, 292., 0.008, 0.219, 4.6, 
  "people tested", "", "", "", "", "", "", "", "", "", 93.52, 3.6910558*^7, 
  80.08, 29.6, 6.769, 4.209, 7485.013, 1., 419.146, 7.14, 0.8, 47.1, "", 1.1, 
  76.68, 0.686}, {"MAR", "Africa", "Morocco", "2020-04-01", 654., 37., 
  61.286, 39., 3., 4.714, 17.719, 1.002, 1.66, 1.057, 0.081, 0.128, 1.57, "", 
  "", "", "", "", "", "", "", 445., 3345., 0.091, 0.012, 336., 0.009, 0.182, 
  5.5, "people tested", "", "", "", "", "", "", "", "", "", 93.52, 
  3.6910558*^7, 80.08, 29.6, 6.769, 4.209, 7485.013, 1., 419.146, 7.14, 0.8, 
  47.1, "", 1.1, 76.68, 0.686}, {"MAR", "Africa", "Morocco", "2020-04-02", 
  708., 54., 61.857, 44., 5., 4.714, 19.182, 1.463, 1.676, 1.192, 0.135, 
  0.128, 1.55, "", "", "", "", "", "", "", "", 279., 3624., 0.098, 0.008, 
  345., 0.009, 0.179, 5.6, "people tested", "", "", "", "", "", "", "", "", 
  "", 93.52, 3.6910558*^7, 80.08, 29.6, 6.769, 4.209, 7485.013, 1., 419.146, 
  7.14, 0.8, 47.1, "", 1.1, 76.68, 0.686}, {"MAR", "Africa", "Morocco", 
  "2020-04-03", 791., 83., 63.714, 48., 4., 3.571, 21.43, 2.249, 1.726, 1.3, 
  0.108, 0.097, 1.54, "", "", "", "", "", "", "", "", 286., 3910., 0.106, 
  0.008, 306., 0.008, 0.208, 4.8, "people tested", "", "", "", "", "", "", 
  "", "", "", 93.52, 3.6910558*^7, 80.08, 29.6, 6.769, 4.209, 7485.013, 1., 
  419.146, 7.14, 0.8, 47.1, "", 1.1, 76.68, 0.686}, 
 {"MAR", "Africa", "Morocco", "2020-04-04", 919., 128., 73.857, 59., 11., 
  4.857, 24.898, 3.468, 2.001, 1.598, 0.298, 0.132, 1.54, "", "", "", "", "", 
  "", "", "", 411., 4321., 0.117, 0.011, 335., 0.009, 0.22, 4.5, 
  "people tested", "", "", "", "", "", "", "", "", "", 93.52, 3.6910558*^7, 
  80.08, 29.6, 6.769, 4.209, 7485.013, 1., 419.146, 7.14, 0.8, 47.1, "", 1.1, 
  76.68, 0.686}, {"MAR", "Africa", "Morocco", "2020-04-05", 1021., 102., 
  77.429, 70., 11., 6.286, 27.661, 2.763, 2.098, 1.896, 0.298, 0.17, 1.5, "", 
  "", "", "", "", "", "", "", 527., 4848., 0.131, 0.014, 368., 0.01, 0.21, 
  4.8, "people tested", "", "", "", "", "", "", "", "", "", 93.52, 
  3.6910558*^7, 80.08, 29.6, 6.769, 4.209, 7485.013, 1., 419.146, 7.14, 0.8, 
  47.1, "", 1.1, 76.68, 0.686}, {"MAR", "Africa", "Morocco", "2020-04-06", 
  1120., 99., 80.571, 80., 10., 6.714, 30.344, 2.682, 2.183, 2.167, 0.271, 
  0.182, 1.47, "", "", "", "", "", "", "", "", 256., 5104., 0.138, 0.007, 
  336., 0.009, 0.24, 4.2, "people tested", "", "", "", "", "", "", "", "", 
  "", 93.52, 3.6910558*^7, 80.08, 29.6, 6.769, 4.209, 7485.013, 1., 419.146, 
  7.14, 0.8, 47.1, "", 1.1, 76.68, 0.686}, {"MAR", "Africa", "Morocco", 
  "2020-04-07", 1184., 64., 81., 90., 10., 7.714, 32.078, 1.734, 2.194, 
  2.438, 0.271, 0.209, 1.43, "", "", "", "", "", "", "", "", 333., 5437., 
  0.147, 0.009, 362., 0.01, 0.224, 4.5, "people tested", "", "", "", "", "", 
  "", "", "", "", 93.52, 3.6910558*^7, 80.08, 29.6, 6.769, 4.209, 7485.013, 
  1., 419.146, 7.14, 0.8, 47.1, "", 1.1, 76.68, 0.686}, 
 {"MAR", "Africa", "Morocco", "2020-04-08", 1275., 91., 88.714, 93., 3., 
  7.714, 34.543, 2.465, 2.403, 2.52, 0.081, 0.209, 1.4, "", "", "", "", "", 
  "", "", "", 315., 5752., 0.156, 0.009, 344., 0.009, 0.258, 3.9, 
  "people tested", "", "", "", "", "", "", "", "", "", 93.52, 3.6910558*^7, 
  80.08, 29.6, 6.769, 4.209, 7485.013, 1., 419.146, 7.14, 0.8, 47.1, "", 1.1, 
  76.68, 0.686}, {"MAR", "Africa", "Morocco", "2020-04-09", 1374., 99., 
  95.143, 97., 4., 7.571, 37.225, 2.682, 2.578, 2.628, 0.108, 0.205, 1.38, 
  "", "", "", "", "", "", "", "", 631., 6383., 0.173, 0.017, 394., 0.011, 
  0.241, 4.1, "people tested", "", "", "", "", "", "", "", "", "", 93.52, 
  3.6910558*^7, 80.08, 29.6, 6.769, 4.209, 7485.013, 1., 419.146, 7.14, 0.8, 
  47.1, "", 1.1, 76.68, 0.686}, {"MAR", "Africa", "Morocco", "2020-04-10", 
  1448., 74., 93.857, 107., 10., 8.429, 39.23, 2.005, 2.543, 2.899, 0.271, 
  0.228, 1.36, "", "", "", "", "", "", "", "", 856., 7239., 0.196, 0.023, 
  476., 0.013, 0.197, 5.1, "people tested", "", "", "", "", "", "", "", "", 
  "", 93.52, 3.6910558*^7, 80.08, 29.6, 6.769, 4.209, 7485.013, 1., 419.146, 
  7.14, 0.8, 47.1, "", 1.1, 76.68, 0.686}, {"MAR", "Africa", "Morocco", 
  "2020-04-11", 1545., 97., 89.429, 111., 4., 7.429, 41.858, 2.628, 2.423, 
  3.007, 0.108, 0.201, 1.37, "", "", "", "", "", "", "", "", 709., 7948., 
  0.215, 0.019, 518., 0.014, 0.173, 5.8, "people tested", "", "", "", "", "", 
  "", "", "", "", 93.52, 3.6910558*^7, 80.08, 29.6, 6.769, 4.209, 7485.013, 
  1., 419.146, 7.14, 0.8, 47.1, "", 1.1, 76.68, 0.686}, 
 {"MAR", "Africa", "Morocco", "2020-04-12", 1661., 116., 91.429, 118., 7., 
  6.857, 45.001, 3.143, 2.477, 3.197, 0.19, 0.186, 1.39, "", "", "", "", "", 
  "", "", "", 656., 8604., 0.233, 0.018, 537., 0.015, 0.17, 5.9, 
  "people tested", "", "", "", "", "", "", "", "", "", 93.52, 3.6910558*^7, 
  80.08, 29.6, 6.769, 4.209, 7485.013, 1., 419.146, 7.14, 0.8, 47.1, "", 1.1, 
  76.68, 0.686}, {"MAR", "Africa", "Morocco", "2020-04-13", 1763., 102., 
  91.857, 126., 8., 6.571, 47.764, 2.763, 2.489, 3.414, 0.217, 0.178, 1.4, 
  "", "", "", "", "", "", "", "", 524., 9128., 0.247, 0.014, 575., 0.016, 
  0.16, 6.3, "people tested", "", "", "", "", "", "", "", "", "", 93.52, 
  3.6910558*^7, 80.08, 29.6, 6.769, 4.209, 7485.013, 1., 419.146, 7.14, 0.8, 
  47.1, "", 1.1, 76.68, 0.686}, {"MAR", "Africa", "Morocco", "2020-04-14", 
  1888., 125., 100.571, 126., 0., 5.143, 51.151, 3.387, 2.725, 3.414, 0., 
  0.139, 1.43, "", "", "", "", "", "", "", "", 794., 9922., 0.269, 0.022, 
  641., 0.017, 0.157, 6.4, "people tested", "", "", "", "", "", "", "", "", 
  "", 93.52, 3.6910558*^7, 80.08, 29.6, 6.769, 4.209, 7485.013, 1., 419.146, 
  7.14, 0.8, 47.1, "", 1.1, 76.68, 0.686}, {"MAR", "Africa", "Morocco", 
  "2020-04-15", 2024., 136., 107., 127., 1., 4.857, 54.835, 3.685, 2.899, 
  3.441, 0.027, 0.132, 1.44, "", "", "", "", "", "", "", "", 728., 10650., 
  0.289, 0.02, 700., 0.019, 0.153, 6.5, "people tested", "", "", "", "", "", 
  "", "", "", "", 93.52, 3.6910558*^7, 80.08, 29.6, 6.769, 4.209, 7485.013, 
  1., 419.146, 7.14, 0.8, 47.1, "", 1.1, 76.68, 0.686}, 
 {"MAR", "Africa", "Morocco", "2020-04-16", 2283., 259., 129.857, 130., 3., 
  4.714, 61.852, 7.017, 3.518, 3.522, 0.081, 0.128, 1.45, "", "", "", "", "", 
  "", "", "", 1346., 11996., 0.325, 0.036, 802., 0.022, 0.162, 6.2, 
  "people tested", "", "", "", "", "", "", "", "", "", 93.52, 3.6910558*^7, 
  80.08, 29.6, 6.769, 4.209, 7485.013, 1., 419.146, 7.14, 0.8, 47.1, "", 1.1, 
  76.68, 0.686}, {"MAR", "Africa", "Morocco", "2020-04-17", 2564., 281., 
  159.429, 135., 5., 4., 69.465, 7.613, 4.319, 3.657, 0.135, 0.108, 1.41, "", 
  "", "", "", "", "", "", "", 956., 12952., 0.351, 0.026, 816., 0.022, 0.195, 
  5.1, "people tested", "", "", "", "", "", "", "", "", "", 93.52, 
  3.6910558*^7, 80.08, 29.6, 6.769, 4.209, 7485.013, 1., 419.146, 7.14, 0.8, 
  47.1, "", 1.1, 76.68, 0.686}, {"MAR", "Africa", "Morocco", "2020-04-18", 
  2685., 121., 162.857, 137., 2., 3.714, 72.743, 3.278, 4.412, 3.712, 0.054, 
  0.101, 1.35, "", "", "", "", "", "", "", "", 737., 13689., 0.371, 0.02, 
  820., 0.022, 0.199, 5., "people tested", "", "", "", "", "", "", "", "", 
  "", 93.52, 3.6910558*^7, 80.08, 29.6, 6.769, 4.209, 7485.013, 1., 419.146, 
  7.14, 0.8, 47.1, "", 1.1, 76.68, 0.686}, {"MAR", "Africa", "Morocco", 
  "2020-04-19", 2855., 170., 170.571, 141., 4., 3.286, 77.349, 4.606, 4.621, 
  3.82, 0.108, 0.089, 1.3, "", "", "", "", "", "", "", "", 1434., 15123., 
  0.41, 0.039, 931., 0.025, 0.183, 5.5, "people tested", "", "", "", "", "", 
  "", "", "", "", 93.52, 3.6910558*^7, 80.08, 29.6, 6.769, 4.209, 7485.013, 
  1., 419.146, 7.14, 0.8, 47.1, "", 1.1, 76.68, 0.686}, 
 {"MAR", "Africa", "Morocco", "2020-04-20", 3046., 191., 183.286, 143., 2., 
  2.429, 82.524, 5.175, 4.966, 3.874, 0.054, 0.066, 1.27, "", "", "", "", "", 
  "", "", "", 1263., 16386., 0.444, 0.034, 1037., 0.028, 0.177, 5.7, 
  "people tested", "", "", "", "", "", "", "", "", "", 93.52, 3.6910558*^7, 
  80.08, 29.6, 6.769, 4.209, 7485.013, 1., 419.146, 7.14, 0.8, 47.1, "", 1.1, 
  76.68, 0.686}, {"MAR", "Africa", "Morocco", "2020-04-21", 3209., 163., 
  188.714, 145., 2., 2.714, 86.94, 4.416, 5.113, 3.928, 0.054, 0.074, 1.23, 
  "", "", "", "", "", "", "", "", 1714., 18100., 0.49, 0.046, 1168., 0.032, 
  0.162, 6.2, "people tested", "", "", "", "", "", "", "", "", "", 93.52, 
  3.6910558*^7, 80.08, 29.6, 6.769, 4.209, 7485.013, 1., 419.146, 7.14, 0.8, 
  47.1, "", 1.1, 76.68, 0.686}, {"MAR", "Africa", "Morocco", "2020-04-22", 
  3446., 237., 203.143, 149., 4., 3.143, 93.361, 6.421, 5.504, 4.037, 0.108, 
  0.085, 1.18, "", "", "", "", "", "", "", "", 1785., 19885., 0.539, 0.048, 
  1319., 0.036, 0.154, 6.5, "people tested", "", "", "", "", "", "", "", "", 
  "", 93.52, 3.6910558*^7, 80.08, 29.6, 6.769, 4.209, 7485.013, 1., 419.146, 
  7.14, 0.8, 47.1, "", 1.1, 76.68, 0.686}, {"MAR", "Africa", "Morocco", 
  "2020-04-23", 3568., 122., 183.571, 155., 6., 3.571, 96.666, 3.305, 4.973, 
  4.199, 0.163, 0.097, 1.12, "", "", "", "", "", "", "", "", 2062., 21947., 
  0.595, 0.056, 1422., 0.039, 0.129, 7.7, "people tested", "", "", "", "", 
  "", "", "", "", "", 93.52, 3.6910558*^7, 80.08, 29.6, 6.769, 4.209, 
  7485.013, 1., 419.146, 7.14, 0.8, 47.1, "", 1.1, 76.68, 0.686}, 
 {"MAR", "Africa", "Morocco", "2020-04-24", 3758., 190., 170.571, 158., 3., 
  3.286, 101.814, 5.148, 4.621, 4.281, 0.081, 0.089, 1.08, "", "", "", "", 
  "", "", "", "", 1986., 23933., 0.648, 0.054, 1569., 0.043, 0.109, 9.2, 
  "people tested", "", "", "", "", "", "", "", "", "", 93.52, 3.6910558*^7, 
  80.08, 29.6, 6.769, 4.209, 7485.013, 1., 419.146, 7.14, 0.8, 47.1, "", 1.1, 
  76.68, 0.686}, {"MAR", "Africa", "Morocco", "2020-04-25", 3897., 139., 
  173.143, 159., 1., 3.143, 105.58, 3.766, 4.691, 4.308, 0.027, 0.085, 1.04, 
  "", "", "", "", "", "", "", "", 1510., 25443., 0.689, 0.041, 1679., 0.045, 
  0.103, 9.7, "people tested", "", "", "", "", "", "", "", "", "", 93.52, 
  3.6910558*^7, 80.08, 29.6, 6.769, 4.209, 7485.013, 1., 419.146, 7.14, 0.8, 
  47.1, "", 1.1, 76.68, 0.686}, {"MAR", "Africa", "Morocco", "2020-04-26", 
  4065., 168., 172.857, 161., 2., 2.857, 110.131, 4.552, 4.683, 4.362, 0.054, 
  0.077, 1.02, "", "", "", "", "", "", "", "", 1956., 27399., 0.742, 0.053, 
  1754., 0.048, 0.099, 10.1, "people tested", "", "", "", "", "", "", "", "", 
  "", 93.52, 3.6910558*^7, 80.08, 29.6, 6.769, 4.209, 7485.013, 1., 419.146, 
  7.14, 0.8, 47.1, "", 1.1, 76.68, 0.686}, {"MAR", "Africa", "Morocco", 
  "2020-04-27", 4120., 55., 153.429, 162., 1., 2.714, 111.621, 1.49, 4.157, 
  4.389, 0.027, 0.074, 0.99, "", "", "", "", "", "", "", "", 1855., 29254., 
  0.793, 0.05, 1838., 0.05, 0.083, 12., "people tested", "", "", "", "", "", 
  "", "", "", "", 93.52, 3.6910558*^7, 80.08, 29.6, 6.769, 4.209, 7485.013, 
  1., 419.146, 7.14, 0.8, 47.1, "", 1.1, 76.68, 0.686}, 
 {"MAR", "Africa", "Morocco", "2020-04-28", 4252., 132., 149., 165., 3., 
  2.857, 115.197, 3.576, 4.037, 4.47, 0.081, 0.077, 0.98, "", "", "", "", "", 
  "", "", "", 1996., 31250., 0.847, 0.054, 1879., 0.051, 0.079, 12.6, 
  "people tested", "", "", "", "", "", "", "", "", "", 93.52, 3.6910558*^7, 
  80.08, 29.6, 6.769, 4.209, 7485.013, 1., 419.146, 7.14, 0.8, 47.1, "", 1.1, 
  76.68, 0.686}, {"MAR", "Africa", "Morocco", "2020-04-29", 4321., 69., 125., 
  168., 3., 2.714, 117.067, 1.869, 3.387, 4.552, 0.081, 0.074, 0.97, "", "", 
  "", "", "", "", "", "", 1680., 32930., 0.892, 0.046, 1864., 0.051, 0.067, 
  14.9, "people tested", "", "", "", "", "", "", "", "", "", 93.52, 
  3.6910558*^7, 80.08, 29.6, 6.769, 4.209, 7485.013, 1., 419.146, 7.14, 0.8, 
  47.1, "", 1.1, 76.68, 0.686}, {"MAR", "Africa", "Morocco", "2020-04-30", 
  4423., 102., 122.143, 170., 2., 2.143, 119.83, 2.763, 3.309, 4.606, 0.054, 
  0.058, 0.98, "", "", "", "", "", "", "", "", 1911., 34841., 0.944, 0.052, 
  1842., 0.05, 0.066, 15.1, "people tested", "", "", "", "", "", "", "", "", 
  "", 93.52, 3.6910558*^7, 80.08, 29.6, 6.769, 4.209, 7485.013, 1., 419.146, 
  7.14, 0.8, 47.1, "", 1.1, 76.68, 0.686}, {"MAR", "Africa", "Morocco", 
  "2020-05-01", 4569., 146., 115.857, 171., 1., 1.857, 123.786, 3.956, 3.139, 
  4.633, 0.027, 0.05, 1., "", "", "", "", "", "", "", "", 2165., 37006., 
  1.003, 0.059, 1868., 0.051, 0.062, 16.1, "people tested", "", "", "", "", 
  "", "", "", "", "", 93.52, 3.6910558*^7, 80.08, 29.6, 6.769, 4.209, 
  7485.013, 1., 419.146, 7.14, 0.8, 47.1, "", 1.1, 76.68, 0.686}, 
 {"MAR", "Africa", "Morocco", "2020-05-02", 4729., 160., 118.857, 173., 2., 
  2., 128.121, 4.335, 3.22, 4.687, 0.054, 0.054, 1.02, "", "", "", "", "", 
  "", "", "", 2361., 39367., 1.067, 0.064, 1989., 0.054, 0.06, 16.7, 
  "people tested", "", "", "", "", "", "", "", "", "", 93.52, 3.6910558*^7, 
  80.08, 29.6, 6.769, 4.209, 7485.013, 1., 419.146, 7.14, 0.8, 47.1, "", 1.1, 
  76.68, 0.686}, {"MAR", "Africa", "Morocco", "2020-05-03", 4903., 174., 
  119.714, 174., 1., 1.857, 132.835, 4.714, 3.243, 4.714, 0.027, 0.05, 1.04, 
  "", "", "", "", "", "", "", "", 2745., 42112., 1.141, 0.074, 2102., 0.057, 
  0.057, 17.6, "people tested", "", "", "", "", "", "", "", "", "", 93.52, 
  3.6910558*^7, 80.08, 29.6, 6.769, 4.209, 7485.013, 1., 419.146, 7.14, 0.8, 
  47.1, "", 1.1, 76.68, 0.686}, {"MAR", "Africa", "Morocco", "2020-05-04", 
  5053., 150., 133.286, 179., 5., 2.429, 136.898, 4.064, 3.611, 4.85, 0.135, 
  0.066, 1.05, "", "", "", "", "", "", "", "", 3190., 45302., 1.227, 0.086, 
  2293., 0.062, 0.058, 17.2, "people tested", "", "", "", "", "", "", "", "", 
  "", 93.52, 3.6910558*^7, 80.08, 29.6, 6.769, 4.209, 7485.013, 1., 419.146, 
  7.14, 0.8, 47.1, "", 1.1, 76.68, 0.686}, {"MAR", "Africa", "Morocco", 
  "2020-05-05", 5219., 166., 138.143, 181., 2., 2.286, 141.396, 4.497, 3.743, 
  4.904, 0.054, 0.062, 1.05, "", "", "", "", "", "", "", "", 4268., 49570., 
  1.343, 0.116, 2617., 0.071, 0.053, 18.9, "people tested", "", "", "", "", 
  "", "", "", "", "", 93.52, 3.6910558*^7, 80.08, 29.6, 6.769, 4.209, 
  7485.013, 1., 419.146, 7.14, 0.8, 47.1, "", 1.1, 76.68, 0.686}, 
 {"MAR", "Africa", "Morocco", "2020-05-06", 5408., 189., 155.286, 183., 2., 
  2.143, 146.516, 5.12, 4.207, 4.958, 0.054, 0.058, 1.04, "", "", "", "", "", 
  "", "", "", 3388., 52958., 1.435, 0.092, 2861., 0.078, 0.054, 18.4, 
  "people tested", "", "", "", "", "", "", "", "", "", 93.52, 3.6910558*^7, 
  80.08, 29.6, 6.769, 4.209, 7485.013, 1., 419.146, 7.14, 0.8, 47.1, "", 1.1, 
  76.68, 0.686}, {"MAR", "Africa", "Morocco", "2020-05-07", 5548., 140., 
  160.714, 183., 0., 1.857, 150.309, 3.793, 4.354, 4.958, 0., 0.05, 1.02, "", 
  "", "", "", "", "", "", "", 3534., 56492., 1.531, 0.096, 3093., 0.084, 
  0.052, 19.2, "people tested", "", "", "", "", "", "", "", "", "", 93.52, 
  3.6910558*^7, 80.08, 29.6, 6.769, 4.209, 7485.013, 1., 419.146, 7.14, 0.8, 
  47.1, "", 1.1, 76.68, 0.686}, {"MAR", "Africa", "Morocco", "2020-05-08", 
  5711., 163., 163.143, 186., 3., 2.143, 154.725, 4.416, 4.42, 5.039, 0.081, 
  0.058, 1., "", "", "", "", "", "", "", "", 3379., 59871., 1.622, 0.092, 
  3266., 0.088, 0.05, 20., "people tested", "", "", "", "", "", "", "", "", 
  "", 93.52, 3.6910558*^7, 80.08, 29.6, 6.769, 4.209, 7485.013, 1., 419.146, 
  7.14, 0.8, 47.1, "", 1.1, 76.68, 0.686}, {"MAR", "Africa", "Morocco", 
  "2020-05-09", 5910., 199., 168.714, 186., 0., 1.857, 160.117, 5.391, 4.571, 
  5.039, 0., 0.05, 0.99, "", "", "", "", "", "", "", "", 3188., 63059., 
  1.708, 0.086, 3385., 0.092, 0.05, 20.1, "people tested", "", "", "", "", 
  "", "", "", "", "", 93.52, 3.6910558*^7, 80.08, 29.6, 6.769, 4.209, 
  7485.013, 1., 419.146, 7.14, 0.8, 47.1, "", 1.1, 76.68, 0.686}, 
 {"MAR", "Africa", "Morocco", "2020-05-10", 6063., 153., 165.714, 188., 2., 
  2., 164.262, 4.145, 4.49, 5.093, 0.054, 0.054, 0.97, "", "", "", "", "", 
  "", "", "", 2865., 65924., 1.786, 0.078, 3402., 0.092, 0.049, 20.5, 
  "people tested", "", "", "", "", "", "", "", "", "", 93.52, 3.6910558*^7, 
  80.08, 29.6, 6.769, 4.209, 7485.013, 1., 419.146, 7.14, 0.8, 47.1, "", 1.1, 
  76.68, 0.686}, {"MAR", "Africa", "Morocco", "2020-05-11", 6281., 218., 
  175.429, 188., 0., 1.286, 170.168, 5.906, 4.753, 5.093, 0., 0.035, 0.95, 
  "", "", "", "", "", "", "", "", 3056., 68980., 1.869, 0.083, 3383., 0.092, 
  0.052, 19.3, "people tested", "", "", "", "", "", "", "", "", "", 93.52, 
  3.6910558*^7, 80.08, 29.6, 6.769, 4.209, 7485.013, 1., 419.146, 7.14, 0.8, 
  47.1, "", 1.1, 76.68, 0.686}, {"MAR", "Africa", "Morocco", "2020-05-12", 
  6418., 137., 171.286, 188., 0., 1., 173.88, 3.712, 4.641, 5.093, 0., 0.027, 
  0.9, "", "", "", "", "", "", "", "", 2835., 71815., 1.946, 0.077, 3178., 
  0.086, 0.054, 18.6, "people tested", "", "", "", "", "", "", "", "", "", 
  93.52, 3.6910558*^7, 80.08, 29.6, 6.769, 4.209, 7485.013, 1., 419.146, 
  7.14, 0.8, 47.1, "", 1.1, 76.68, 0.686}, {"MAR", "Africa", "Morocco", 
  "2020-05-13", 6512., 94., 157.714, 188., 0., 0.714, 176.426, 2.547, 4.273, 
  5.093, 0., 0.019, 0.86, "", "", "", "", "", "", "", "", 4055., 75870., 
  2.056, 0.11, 3273., 0.089, 0.048, 20.8, "people tested", "", "", "", "", 
  "", "", "", "", "", 93.52, 3.6910558*^7, 80.08, 29.6, 6.769, 4.209, 
  7485.013, 1., 419.146, 7.14, 0.8, 47.1, "", 1.1, 76.68, 0.686}, 
 {"MAR", "Africa", "Morocco", "2020-05-14", 6607., 95., 151.286, 190., 2., 
  1., 179., 2.574, 4.099, 5.148, 0.054, 0.027, 0.82, "", "", "", "", "", "", 
  "", "", 2052., 77922., 2.111, 0.056, 3061., 0.083, 0.049, 20.2, 
  "people tested", "", "", "", "", "", "", "", "", "", 93.52, 3.6910558*^7, 
  80.08, 29.6, 6.769, 4.209, 7485.013, 1., 419.146, 7.14, 0.8, 47.1, "", 1.1, 
  76.68, 0.686}, {"MAR", "Africa", "Morocco", "2020-05-15", 6652., 45., 
  134.429, 190., 0., 0.571, 180.219, 1.219, 3.642, 5.148, 0., 0.015, 0.79, 
  "", "", "", "", "", "", "", "", 3694., 81616., 2.211, 0.1, 3106., 0.084, 
  0.043, 23.1, "people tested", "", "", "", "", "", "", "", "", "", 93.52, 
  3.6910558*^7, 80.08, 29.6, 6.769, 4.209, 7485.013, 1., 419.146, 7.14, 0.8, 
  47.1, "", 1.1, 76.68, 0.686}, {"MAR", "Africa", "Morocco", "2020-05-16", 
  6741., 89., 118.714, 192., 2., 0.857, 182.631, 2.411, 3.216, 5.202, 0.054, 
  0.023, 0.79, "", "", "", "", "", "", "", "", 3388., 85004., 2.303, 0.092, 
  3135., 0.085, 0.038, 26.4, "people tested", "", "", "", "", "", "", "", "", 
  "", 93.52, 3.6910558*^7, 80.08, 29.6, 6.769, 4.209, 7485.013, 1., 419.146, 
  7.14, 0.8, 47.1, "", 1.1, 76.68, 0.686}, {"MAR", "Africa", "Morocco", 
  "2020-05-17", 6870., 129., 115.286, 192., 0., 0.571, 186.126, 3.495, 3.123, 
  5.202, 0., 0.015, 0.79, "", "", "", "", "", "", "", "", 4953., 89957., 
  2.437, 0.134, 3433., 0.093, 0.034, 29.8, "people tested", "", "", "", "", 
  "", "", "", "", "", 93.52, 3.6910558*^7, 80.08, 29.6, 6.769, 4.209, 
  7485.013, 1., 419.146, 7.14, 0.8, 47.1, "", 1.1, 76.68, 0.686}, 
 {"MAR", "Africa", "Morocco", "2020-05-18", 6952., 82., 95.857, 192., 0., 
  0.571, 188.347, 2.222, 2.597, 5.202, 0., 0.015, 0.79, "", "", "", "", "", 
  "", "", "", 5579., 95536., 2.588, 0.151, 3794., 0.103, 0.025, 39.6, 
  "people tested", "", "", "", "", "", "", "", "", "", 93.52, 3.6910558*^7, 
  80.08, 29.6, 6.769, 4.209, 7485.013, 1., 419.146, 7.14, 0.8, 47.1, "", 1.1, 
  76.68, 0.686}, {"MAR", "Africa", "Morocco", "2020-05-19", 7023., 71., 
  86.429, 193., 1., 0.714, 190.271, 1.924, 2.342, 5.229, 0.027, 0.019, 0.79, 
  "", "", "", "", "", "", "", "", 4831., 100367., 2.719, 0.131, 4079., 0.111, 
  0.021, 47.2, "people tested", "", "", "", "", "", "", "", "", "", 93.52, 
  3.6910558*^7, 80.08, 29.6, 6.769, 4.209, 7485.013, 1., 419.146, 7.14, 0.8, 
  47.1, "", 1.1, 76.68, 0.686}, {"MAR", "Africa", "Morocco", "2020-05-20", 
  7133., 110., 88.714, 194., 1., 0.857, 193.251, 2.98, 2.403, 5.256, 0.027, 
  0.023, 0.78, "", "", "", "", "", "", "", "", 5637., 106004., 2.872, 0.153, 
  4305., 0.117, 0.021, 48.5, "people tested", "", "", "", "", "", "", "", "", 
  "", 93.52, 3.6910558*^7, 80.08, 29.6, 6.769, 4.209, 7485.013, 1., 419.146, 
  7.14, 0.8, 47.1, "", 1.1, 76.68, 0.686}, {"MAR", "Africa", "Morocco", 
  "2020-05-21", 7211., 78., 86.286, 196., 2., 0.857, 195.364, 2.113, 2.338, 
  5.31, 0.054, 0.023, 0.77, "", "", "", "", "", "", "", "", 6993., 112997., 
  3.061, 0.189, 5011., 0.136, 0.017, 58.1, "people tested", "", "", "", "", 
  "", "", "", "", "", 93.52, 3.6910558*^7, 80.08, 29.6, 6.769, 4.209, 
  7485.013, 1., 419.146, 7.14, 0.8, 47.1, "", 1.1, 76.68, 0.686}, 
 {"MAR", "Africa", "Morocco", "2020-05-22", 7332., 121., 97.143, 197., 1., 
  1., 198.642, 3.278, 2.632, 5.337, 0.027, 0.027, 0.76, "", "", "", "", "", 
  "", "", "", 10405., 123402., 3.343, 0.282, 5969., 0.162, 0.016, 61.4, 
  "people tested", "", "", "", "", "", "", "", "", "", 93.52, 3.6910558*^7, 
  80.08, 29.6, 6.769, 4.209, 7485.013, 1., 419.146, 7.14, 0.8, 47.1, "", 1.1, 
  76.68, 0.686}, {"MAR", "Africa", "Morocco", "2020-05-23", 7406., 74., 95., 
  198., 1., 0.857, 200.647, 2.005, 2.574, 5.364, 0.027, 0.023, 0.75, "", "", 
  "", "", "", "", "", "", 10159., 133561., 3.619, 0.275, 6937., 0.188, 0.014, 
  73., "people tested", "", "", "", "", "", "", "", "", "", 93.52, 
  3.6910558*^7, 80.08, 29.6, 6.769, 4.209, 7485.013, 1., 419.146, 7.14, 0.8, 
  47.1, "", 1.1, 76.68, 0.686}, {"MAR", "Africa", "Morocco", "2020-05-24", 
  7433., 27., 80.429, 199., 1., 1., 201.379, 0.731, 2.179, 5.391, 0.027, 
  0.027, 0.74, "", "", "", "", "", "", "", "", 9321., 142882., 3.871, 0.253, 
  7561., 0.205, 0.011, 94., "people tested", "", "", "", "", "", "", "", "", 
  "", 93.52, 3.6910558*^7, 80.08, 29.6, 6.769, 4.209, 7485.013, 1., 419.146, 
  7.14, 0.8, 47.1, "", 1.1, 76.68, 0.686}, {"MAR", "Africa", "Morocco", 
  "2020-05-25", 7532., 99., 82.857, 200., 1., 1.143, 204.061, 2.682, 2.245, 
  5.419, 0.027, 0.031, 0.75, "", "", "", "", "", "", "", "", 9321., 152203., 
  4.124, 0.253, 8095., 0.219, 0.01, 97.7, "people tested", "", "", "", "", 
  "", "", "", "", "", 93.52, 3.6910558*^7, 80.08, 29.6, 6.769, 4.209, 
  7485.013, 1., 419.146, 7.14, 0.8, 47.1, "", 1.1, 76.68, 0.686}, 
 {"MAR", "Africa", "Morocco", "2020-05-26", 7577., 45., 79.143, 202., 2., 
  1.286, 205.28, 1.219, 2.144, 5.473, 0.054, 0.035, 0.74, "", "", "", "", "", 
  "", "", "", 9162., 161365., 4.372, 0.248, 8714., 0.236, 0.009, 110.1, 
  "people tested", "", "", "", "", "", "", "", "", "", 93.52, 3.6910558*^7, 
  80.08, 29.6, 6.769, 4.209, 7485.013, 1., 419.146, 7.14, 0.8, 47.1, "", 1.1, 
  76.68, 0.686}, {"MAR", "Africa", "Morocco", "2020-05-27", 7601., 24., 
  66.857, 202., 0., 1.143, 205.93, 0.65, 1.811, 5.473, 0., 0.031, 0.73, "", 
  "", "", "", "", "", "", "", 9348., 170713., 4.625, 0.253, 9244., 0.25, 
  0.007, 138.3, "people tested", "", "", "", "", "", "", "", "", "", 93.52, 
  3.6910558*^7, 80.08, 29.6, 6.769, 4.209, 7485.013, 1., 419.146, 7.14, 0.8, 
  47.1, "", 1.1, 76.68, 0.686}, {"MAR", "Africa", "Morocco", "2020-05-28", 
  7643., 42., 61.714, 202., 0., 0.857, 207.068, 1.138, 1.672, 5.473, 0., 
  0.023, 0.75, "", "", "", "", "", "", "", "", 9476., 180189., 4.882, 0.257, 
  9599., 0.26, 0.006, 155.5, "people tested", "", "", "", "", "", "", "", "", 
  "", 93.52, 3.6910558*^7, 80.08, 29.6, 6.769, 4.209, 7485.013, 1., 419.146, 
  7.14, 0.8, 47.1, "", 1.1, 76.68, 0.686}, {"MAR", "Africa", "Morocco", 
  "2020-05-29", 7714., 71., 54.571, 202., 0., 0.714, 208.992, 1.924, 1.478, 
  5.473, 0., 0.019, 0.76, "", "", "", "", "", "", "", "", 9872., 190061., 
  5.149, 0.267, 9523., 0.258, 0.006, 174.5, "people tested", "", "", "", "", 
  "", "", "", "", "", 93.52, 3.6910558*^7, 80.08, 29.6, 6.769, 4.209, 
  7485.013, 1., 419.146, 7.14, 0.8, 47.1, "", 1.1, 76.68, 0.686}, 
 {"MAR", "Africa", "Morocco", "2020-05-30", 7780., 66., 53.429, 204., 2., 
  0.857, 210.78, 1.788, 1.448, 5.527, 0.054, 0.023, 0.79, "", "", "", "", "", 
  "", "", "", 9937., 199998., 5.418, 0.269, 9491., 0.257, 0.006, 177.6, 
  "people tested", "", "", "", "", "", "", "", "", "", 93.52, 3.6910558*^7, 
  80.08, 29.6, 6.769, 4.209, 7485.013, 1., 419.146, 7.14, 0.8, 47.1, "", 1.1, 
  76.68, 0.686}, {"MAR", "Africa", "Morocco", "2020-05-31", 7807., 27., 
  53.429, 205., 1., 0.857, 211.511, 0.731, 1.448, 5.554, 0.027, 0.023, 0.82, 
  "", "", "", "", "", "", "", "", 9141., 209139., 5.666, 0.248, 9465., 0.256, 
  0.006, 177.2, "people tested", "", "", "", "", "", "", "", "", "", 93.52, 
  3.6910558*^7, 80.08, 29.6, 6.769, 4.209, 7485.013, 1., 419.146, 7.14, 0.8, 
  47.1, "", 1.1, 76.68, 0.686}, {"MAR", "Africa", "Morocco", "2020-06-01", 
  7833., 26., 43., 205., 0., 0.714, 212.216, 0.704, 1.165, 5.554, 0., 0.019, 
  0.85, "", "", "", "", "", "", "", "", 12415., 221554., 6.002, 0.336, 9907., 
  0.268, 0.004, 230.4, "people tested", "", "", "", "", "", "", "", "", "", 
  93.52, 3.6910558*^7, 80.08, 29.6, 6.769, 4.209, 7485.013, 1., 419.146, 
  7.14, 0.8, 47.1, "", 1.1, 76.68, 0.686}, {"MAR", "Africa", "Morocco", 
  "2020-06-02", 7866., 33., 41.286, 206., 1., 0.571, 213.11, 0.894, 1.119, 
  5.581, 0.027, 0.015, 0.9, "", "", "", "", "", "", "", "", 13097., 234651., 
  6.357, 0.355, 10469., 0.284, 0.004, 253.6, "people tested", "", "", "", "", 
  "", "", "", "", "", 93.52, 3.6910558*^7, 80.08, 29.6, 6.769, 4.209, 
  7485.013, 1., 419.146, 7.14, 0.8, 47.1, "", 1.1, 76.68, 0.686}, 
 {"MAR", "Africa", "Morocco", "2020-06-03", 7922., 56., 45.857, 206., 0., 
  0.571, 214.627, 1.517, 1.242, 5.581, 0., 0.015, 0.96, "", "", "", "", "", 
  "", "", "", 13173., 247824., 6.714, 0.357, 11016., 0.298, 0.004, 240.2, 
  "people tested", "", "", "", "", "", "", "", "", "", 93.52, 3.6910558*^7, 
  80.08, 29.6, 6.769, 4.209, 7485.013, 1., 419.146, 7.14, 0.8, 47.1, "", 1.1, 
  76.68, 0.686}, {"MAR", "Africa", "Morocco", "2020-06-04", 8003., 81., 
  51.429, 208., 2., 0.857, 216.821, 2.194, 1.393, 5.635, 0.054, 0.023, 1.02, 
  "", "", "", "", "", "", "", "", 13186., 261010., 7.071, 0.357, 11546., 
  0.313, 0.004, 224.5, "people tested", "", "", "", "", "", "", "", "", "", 
  93.52, 3.6910558*^7, 80.08, 29.6, 6.769, 4.209, 7485.013, 1., 419.146, 
  7.14, 0.8, 47.1, "", 1.1, 76.68, 0.686}, {"MAR", "Africa", "Morocco", 
  "2020-06-05", 8071., 68., 51., 208., 0., 0.857, 218.664, 1.842, 1.382, 
  5.635, 0., 0.023, 1.05, "", "", "", "", "", "", "", "", 14339., 275349., 
  7.46, 0.388, 12184., 0.33, 0.004, 238.9, "people tested", "", "", "", "", 
  "", "", "", "", "", 93.52, 3.6910558*^7, 80.08, 29.6, 6.769, 4.209, 
  7485.013, 1., 419.146, 7.14, 0.8, 47.1, "", 1.1, 76.68, 0.686}, 
 {"MAR", "Africa", "Morocco", "2020-06-06", 8151., 80., 53., 208., 0., 0.571, 
  220.831, 2.167, 1.436, 5.635, 0., 0.015, 1.1, "", "", "", "", "", "", "", 
  "", 14108., 289457., 7.842, 0.382, 12780., 0.346, 0.004, 241.1, 
  "people tested", "", "", "", "", "", "", "", "", "", 93.52, 3.6910558*^7, 
  80.08, 29.6, 6.769, 4.209, 7485.013, 1., 419.146, 7.14, 0.8, 47.1, "", 1.1, 
  76.68, 0.686}, {"MAR", "Africa", "Morocco", "2020-06-07", 8224., 73., 
  59.571, 208., 0., 0.429, 222.809, 1.978, 1.614, 5.635, 0., 0.012, 1.15, "", 
  "", "", "", "", "", "", "", 16496., 305953., 8.289, 0.447, 13831., 0.375, 
  0.004, 232.2, "people tested", "", "", "", "", "", "", "", "", "", 93.52, 
  3.6910558*^7, 80.08, 29.6, 6.769, 4.209, 7485.013, 1., 419.146, 7.14, 0.8, 
  47.1, "", 1.1, 76.68, 0.686}, {"MAR", "Africa", "Morocco", "2020-06-08", 
  8302., 78., 67., 208., 0., 0.429, 224.922, 2.113, 1.815, 5.635, 0., 0.012, 
  1.18, "", "", "", "", "", "", "", "", 16750., 322703., 8.743, 0.454, 
  14450., 0.391, 0.005, 215.7, "people tested", "", "", "", "", "", "", "", 
  "", "", 93.52, 3.6910558*^7, 80.08, 29.6, 6.769, 4.209, 7485.013, 1., 
  419.146, 7.14, 0.8, 47.1, "", 1.1, 76.68, 0.686}, 
 {"MAR", "Africa", "Morocco", "2020-06-09", 8437., 135., 81.571, 210., 2., 
  0.571, 228.58, 3.657, 2.21, 5.689, 0.054, 0.015, 1.21, "", "", "", "", "", 
  "", "", "", 16868., 339571., 9.2, 0.457, 14989., 0.406, 0.005, 183.8, 
  "people tested", "", "", "", "", "", "", "", "", "", 93.52, 3.6910558*^7, 
  80.08, 29.6, 6.769, 4.209, 7485.013, 1., 419.146, 7.14, 0.8, 47.1, "", 1.1, 
  76.68, 0.686}, {"MAR", "Africa", "Morocco", "2020-06-10", 8508., 71., 
  83.714, 211., 1., 0.714, 230.503, 1.924, 2.268, 5.717, 0.027, 0.019, 1.2, 
  "", "", "", "", "", "", "", "", 16480., 356051., 9.646, 0.446, 15461., 
  0.419, 0.005, 184.7, "people tested", "", "", "", "", "", "", "", "", "", 
  93.52, 3.6910558*^7, 80.08, 29.6, 6.769, 4.209, 7485.013, 1., 419.146, 
  7.14, 0.8, 47.1, "", 1.1, 76.68, 0.686}, {"MAR", "Africa", "Morocco", 
  "2020-06-11", 8537., 29., 76.286, 211., 0., 0.429, 231.289, 0.786, 2.067, 
  5.717, 0., 0.012, 1.2, "", "", "", "", "", "", "", "", 16540., 372591., 
  10.094, 0.448, 15940., 0.432, 0.005, 209., "people tested", "", "", "", "", 
  "", "", "", "", "", 76.85, 3.6910558*^7, 80.08, 29.6, 6.769, 4.209, 
  7485.013, 1., 419.146, 7.14, 0.8, 47.1, "", 1.1, 76.68, 0.686}, 
 {"MAR", "Africa", "Morocco", "2020-06-12", 8610., 73., 77., 212., 1., 0.571, 
  233.267, 1.978, 2.086, 5.744, 0.027, 0.015, 1.22, "", "", "", "", "", "", 
  "", "", 16551., 389142., 10.543, 0.448, 16256., 0.44, 0.005, 211.1, 
  "people tested", "", "", "", "", "", "", "", "", "", 76.85, 3.6910558*^7, 
  80.08, 29.6, 6.769, 4.209, 7485.013, 1., 419.146, 7.14, 0.8, 47.1, "", 1.1, 
  76.68, 0.686}, {"MAR", "Africa", "Morocco", "2020-06-13", 8692., 82., 
  77.286, 212., 0., 0.571, 235.488, 2.222, 2.094, 5.744, 0., 0.015, 1.29, "", 
  "", "", "", "", "", "", "", 16756., 405898., 10.997, 0.454, 16634., 0.451, 
  0.005, 215.2, "people tested", "", "", "", "", "", "", "", "", "", 76.85, 
  3.6910558*^7, 80.08, 29.6, 6.769, 4.209, 7485.013, 1., 419.146, 7.14, 0.8, 
  47.1, "", 1.1, 76.68, 0.686}, {"MAR", "Africa", "Morocco", "2020-06-14", 
  8793., 101., 81.286, 212., 0., 0.571, 238.225, 2.736, 2.202, 5.744, 0., 
  0.015, 1.36, "", "", "", "", "", "", "", "", 16622., 422520., 11.447, 0.45, 
  16652., 0.451, 0.005, 204.9, "people tested", "", "", "", "", "", "", "", 
  "", "", 76.85, 3.6910558*^7, 80.08, 29.6, 6.769, 4.209, 7485.013, 1., 
  419.146, 7.14, 0.8, 47.1, "", 1.1, 76.68, 0.686}, 
 {"MAR", "Africa", "Morocco", "2020-06-15", 8885., 92., 83.286, 212., 0., 
  0.571, 240.717, 2.493, 2.256, 5.744, 0., 0.015, 1.42, "", "", "", "", "", 
  "", "", "", 16752., 439272., 11.901, 0.454, 16653., 0.451, 0.005, 199.9, 
  "people tested", "", "", "", "", "", "", "", "", "", 76.85, 3.6910558*^7, 
  80.08, 29.6, 6.769, 4.209, 7485.013, 1., 419.146, 7.14, 0.8, 47.1, "", 1.1, 
  76.68, 0.686}, {"MAR", "Africa", "Morocco", "2020-06-16", 8931., 46., 
  70.571, 212., 0., 0.286, 241.963, 1.246, 1.912, 5.744, 0., 0.008, 1.48, "", 
  "", "", "", "", "", "", "", 16496., 455768., 12.348, 0.447, 16600., 0.45, 
  0.004, 235.2, "people tested", "", "", "", "", "", "", "", "", "", 76.85, 
  3.6910558*^7, 80.08, 29.6, 6.769, 4.209, 7485.013, 1., 419.146, 7.14, 0.8, 
  47.1, "", 1.1, 76.68, 0.686}, {"MAR", "Africa", "Morocco", "2020-06-17", 
  8997., 66., 69.857, 213., 1., 0.286, 243.751, 1.788, 1.893, 5.771, 0.027, 
  0.008, 1.57, "", "", "", "", "", "", "", "", 15968., 471736., 12.781, 
  0.433, 16526., 0.448, 0.004, 236.6, "people tested", "", "", "", "", "", 
  "", "", "", "", 76.85, 3.6910558*^7, 80.08, 29.6, 6.769, 4.209, 7485.013, 
  1., 419.146, 7.14, 0.8, 47.1, "", 1.1, 76.68, 0.686}, 
 {"MAR", "Africa", "Morocco", "2020-06-18", 9074., 77., 76.714, 213., 0., 
  0.286, 245.838, 2.086, 2.078, 5.771, 0., 0.008, 1.69, "", "", "", "", "", 
  "", "", "", 17211., 488947., 13.247, 0.466, 16622., 0.45, 0.005, 216.7, 
  "people tested", "", "", "", "", "", "", "", "", "", 76.85, 3.6910558*^7, 
  80.08, 29.6, 6.769, 4.209, 7485.013, 1., 419.146, 7.14, 0.8, 47.1, "", 1.1, 
  76.68, 0.686}, {"MAR", "Africa", "Morocco", "2020-06-19", 9613., 539., 
  143.286, 213., 0., 0.143, 260.44, 14.603, 3.882, 5.771, 0., 0.004, 1.82, 
  "", "", "", "", "", "", "", "", 16689., 505636., 13.699, 0.452, 16642., 
  0.451, 0.009, 116.1, "people tested", "", "", "", "", "", "", "", "", "", 
  76.85, 3.6910558*^7, 80.08, 29.6, 6.769, 4.209, 7485.013, 1., 419.146, 
  7.14, 0.8, 47.1, "", 1.1, 76.68, 0.686}, {"MAR", "Africa", "Morocco", 
  "2020-06-20", 9839., 226., 163.857, 213., 0., 0.143, 266.563, 6.123, 4.439, 
  5.771, 0., 0.004, 1.76, "", "", "", "", "", "", "", "", 16530., 522166., 
  14.147, 0.448, 16610., 0.45, 0.01, 101.4, "people tested", "", "", "", "", 
  "", "", "", "", "", 76.85, 3.6910558*^7, 80.08, 29.6, 6.769, 4.209, 
  7485.013, 1., 419.146, 7.14, 0.8, 47.1, "", 1.1, 76.68, 0.686}, 
 {"MAR", "Africa", "Morocco", "2020-06-21", 9977., 138., 169.143, 214., 1., 
  0.286, 270.302, 3.739, 4.583, 5.798, 0.027, 0.008, 1.7, "", "", "", "", "", 
  "", "", "", 16025., 538191., 14.581, 0.434, 16524., 0.448, 0.01, 97.7, 
  "people tested", "", "", "", "", "", "", "", "", "", 74.07, 3.6910558*^7, 
  80.08, 29.6, 6.769, 4.209, 7485.013, 1., 419.146, 7.14, 0.8, 47.1, "", 1.1, 
  76.68, 0.686}, {"MAR", "Africa", "Morocco", "2020-06-22", 10172., 195., 
  183.857, 214., 0., 0.286, 275.585, 5.283, 4.981, 5.798, 0., 0.008, 1.67, 
  "", "", "", "", "", "", "", "", 18504., 556695., 15.082, 0.501, 16775., 
  0.454, 0.011, 91.2, "people tested", "", "", "", "", "", "", "", "", "", 
  74.07, 3.6910558*^7, 80.08, 29.6, 6.769, 4.209, 7485.013, 1., 419.146, 
  7.14, 0.8, 47.1, "", 1.1, 76.68, 0.686}, {"MAR", "Africa", "Morocco", 
  "2020-06-23", 10344., 172., 201.857, 214., 0., 0.286, 280.245, 4.66, 5.469, 
  5.798, 0., 0.008, 1.65, "", "", "", "", "", "", "", "", 18481., 575176., 
  15.583, 0.501, 17058., 0.462, 0.012, 84.5, "people tested", "", "", "", "", 
  "", "", "", "", "", 74.07, 3.6910558*^7, 80.08, 29.6, 6.769, 4.209, 
  7485.013, 1., 419.146, 7.14, 0.8, 47.1, "", 1.1, 76.68, 0.686}, 
 {"MAR", "Africa", "Morocco", "2020-06-24", 10907., 563., 272.857, 216., 2., 
  0.429, 295.498, 15.253, 7.392, 5.852, 0.054, 0.012, 1.64, "", "", "", "", 
  "", "", "", "", 16581., 591757., 16.032, 0.449, 17146., 0.465, 0.016, 62.8, 
  "people tested", "", "", "", "", "", "", "", "", "", 64.81, 3.6910558*^7, 
  80.08, 29.6, 6.769, 4.209, 7485.013, 1., 419.146, 7.14, 0.8, 47.1, "", 1.1, 
  76.68, 0.686}, {"MAR", "Africa", "Morocco", "2020-06-25", 11338., 431., 
  323.429, 217., 1., 0.571, 307.175, 11.677, 8.762, 5.879, 0.027, 0.015, 
  1.55, "", "", "", "", "", "", "", "", "", "", "", "", 16736., 0.453, 0.019, 
  51.7, "people tested", "", "", "", "", "", "", "", "", "", 64.81, 
  3.6910558*^7, 80.08, 29.6, 6.769, 4.209, 7485.013, 1., 419.146, 7.14, 0.8, 
  47.1, "", 1.1, 76.68, 0.686}, {"MAR", "Africa", "Morocco", "2020-06-26", 
  11633., 295., 288.571, 218., 1., 0.714, 315.167, 7.992, 7.818, 5.906, 
  0.027, 0.019, 1.43, "", "", "", "", "", "", "", "", "", 620435., 16.809, 
  "", 16400., 0.444, 0.018, 56.8, "people tested", "", "", "", "", "", "", 
  "", "", "", 64.81, 3.6910558*^7, 80.08, 29.6, 6.769, 4.209, 7485.013, 1., 
  419.146, 7.14, 0.8, 47.1, "", 1.1, 76.68, 0.686}, 
 {"MAR", "Africa", "Morocco", "2020-06-27", 11877., 244., 291.143, 220., 2., 
  1., 321.778, 6.611, 7.888, 5.96, 0.054, 0.027, 1.36, "", "", "", "", "", 
  "", "", "", 13059., 633494., 17.163, 0.354, 15904., 0.431, 0.018, 54.6, 
  "people tested", "", "", "", "", "", "", "", "", "", 64.81, 3.6910558*^7, 
  80.08, 29.6, 6.769, 4.209, 7485.013, 1., 419.146, 7.14, 0.8, 47.1, "", 1.1, 
  76.68, 0.686}, {"MAR", "Africa", "Morocco", "2020-06-28", 12052., 175., 
  296.429, 221., 1., 1., 326.519, 4.741, 8.031, 5.987, 0.027, 0.027, 1.31, 
  "", "", "", "", "", "", "", "", 12701., 646195., 17.507, 0.344, 15429., 
  0.418, 0.019, 52., "people tested", "", "", "", "", "", "", "", "", "", 
  64.81, 3.6910558*^7, 80.08, 29.6, 6.769, 4.209, 7485.013, 1., 419.146, 
  7.14, 0.8, 47.1, "", 1.1, 76.68, 0.686}, {"MAR", "Africa", "Morocco", 
  "2020-06-29", 12290., 238., 302.571, 225., 4., 1.571, 332.967, 6.448, 
  8.197, 6.096, 0.108, 0.043, 1.27, "", "", "", "", "", "", "", "", 16619., 
  662814., 17.957, 0.45, 15160., 0.411, 0.02, 50.1, "people tested", "", "", 
  "", "", "", "", "", "", "", 64.81, 3.6910558*^7, 80.08, 29.6, 6.769, 4.209, 
  7485.013, 1., 419.146, 7.14, 0.8, 47.1, "", 1.1, 76.68, 0.686}, 
 {"MAR", "Africa", "Morocco", "2020-06-30", 12533., 243., 312.714, 228., 3., 
  2., 339.551, 6.583, 8.472, 6.177, 0.081, 0.054, 1.24, "", "", "", "", "", 
  "", "", "", 18377., 681191., 18.455, 0.498, 15145., 0.41, 0.021, 48.4, 
  "people tested", "", "", "", "", "", "", "", "", "", 64.81, 3.6910558*^7, 
  80.08, 29.6, 6.769, 4.209, 7485.013, 1., 419.146, 7.14, 0.8, 47.1, "", 1.1, 
  76.68, 0.686}, {"MAR", "Africa", "Morocco", "2020-07-01", 12636., 103., 
  247., 228., 0., 1.714, 342.341, 2.791, 6.692, 6.177, 0., 0.046, 1.2, "", 
  "", "", "", "", "", "", "", 16937., 698128., 18.914, 0.459, 15196., 0.412, 
  0.016, 61.5, "people tested", "", "", "", "", "", "", "", "", "", 64.81, 
  3.6910558*^7, 80.08, 29.6, 6.769, 4.209, 7485.013, 1., 419.146, 7.14, 0.8, 
  47.1, "", 1.1, 76.68, 0.686}, {"MAR", "Africa", "Morocco", "2020-07-02", 
  12969., 333., 233., 229., 1., 1.714, 351.363, 9.022, 6.313, 6.204, 0.027, 
  0.046, 1.2, "", "", "", "", "", "", "", "", 17725., 715853., 19.394, 0.48, 
  15680., 0.425, 0.015, 67.3, "people tested", "", "", "", "", "", "", "", 
  "", "", 64.81, 3.6910558*^7, 80.08, 29.6, 6.769, 4.209, 7485.013, 1., 
  419.146, 7.14, 0.8, 47.1, "", 1.1, 76.68, 0.686}, 
 {"MAR", "Africa", "Morocco", "2020-07-03", 13288., 319., 236.429, 230., 1., 
  1.714, 360.005, 8.643, 6.405, 6.231, 0.027, 0.046, 1.19, "", "", "", "", 
  "", "", "", "", 16641., 732494., 19.845, 0.451, 16008., 0.434, 0.015, 67.7, 
  "people tested", "", "", "", "", "", "", "", "", "", 64.81, 3.6910558*^7, 
  80.08, 29.6, 6.769, 4.209, 7485.013, 1., 419.146, 7.14, 0.8, 47.1, "", 1.1, 
  76.68, 0.686}, {"MAR", "Africa", "Morocco", "2020-07-04", 13822., 534., 
  277.857, 232., 2., 1.714, 374.473, 14.467, 7.528, 6.285, 0.054, 0.046, 
  1.19, "", "", "", "", "", "", "", "", 15955., 748449., 20.277, 0.432, 
  16422., 0.445, 0.017, 59.1, "people tested", "", "", "", "", "", "", "", 
  "", "", 64.81, 3.6910558*^7, 80.08, 29.6, 6.769, 4.209, 7485.013, 1., 
  419.146, 7.14, 0.8, 47.1, "", 1.1, 76.68, 0.686}, 
 {"MAR", "Africa", "Morocco", "2020-07-05", 14215., 393., 309., 235., 3., 2., 
  385.12, 10.647, 8.372, 6.367, 0.081, 0.054, 1.15, "", "", "", "", "", "", 
  "", "", 17131., 765580., 20.741, 0.464, 17055., 0.462, 0.018, 55.2, 
  "people tested", "", "", "", "", "", "", "", "", "", 64.81, 3.6910558*^7, 
  80.08, 29.6, 6.769, 4.209, 7485.013, 1., 419.146, 7.14, 0.8, 47.1, "", 1.1, 
  76.68, 0.686}, {"MAR", "Africa", "Morocco", "2020-07-06", 14379., 164., 
  298.429, 237., 2., 1.714, 389.563, 4.443, 8.085, 6.421, 0.054, 0.046, 1.1, 
  "", "", "", "", "", "", "", "", 18059., 783639., 21.231, 0.489, 17261., 
  0.468, 0.017, 57.8, "people tested", "", "", "", "", "", "", "", "", "", 
  64.81, 3.6910558*^7, 80.08, 29.6, 6.769, 4.209, 7485.013, 1., 419.146, 
  7.14, 0.8, 47.1, "", 1.1, 76.68, 0.686}, {"MAR", "Africa", "Morocco", 
  "2020-07-07", 14607., 228., 296.286, 240., 3., 1.714, 395.74, 6.177, 8.027, 
  6.502, 0.081, 0.046, 1.07, "", "", "", "", "", "", "", "", 17690., 801329., 
  21.71, 0.479, 17163., 0.465, 0.017, 57.9, "people tested", "", "", "", "", 
  "", "", "", "", "", 64.81, 3.6910558*^7, 80.08, 29.6, 6.769, 4.209, 
  7485.013, 1., 419.146, 7.14, 0.8, 47.1, "", 1.1, 76.68, 0.686}, 
 {"MAR", "Africa", "Morocco", "2020-07-08", 14771., 164., 305., 242., 2., 2., 
  400.184, 4.443, 8.263, 6.556, 0.054, 0.054, 1.03, "", "", "", "", "", "", 
  "", "", 17795., 819124., 22.192, 0.482, 17285., 0.468, 0.018, 56.7, 
  "people tested", "", "", "", "", "", "", "", "", "", 64.81, 3.6910558*^7, 
  80.08, 29.6, 6.769, 4.209, 7485.013, 1., 419.146, 7.14, 0.8, 47.1, "", 1.1, 
  76.68, 0.686}, {"MAR", "Africa", "Morocco", "2020-07-09", 15079., 308., 
  301.429, 242., 0., 1.857, 408.528, 8.344, 8.166, 6.556, 0., 0.05, 1.01, "", 
  "", "", "", "", "", "", "", 16140., 835264., 22.629, 0.437, 17059., 0.462, 
  0.018, 56.6, "people tested", "", "", "", "", "", "", "", "", "", 64.81, 
  3.6910558*^7, 80.08, 29.6, 6.769, 4.209, 7485.013, 1., 419.146, 7.14, 0.8, 
  47.1, "", 1.1, 76.68, 0.686}, {"MAR", "Africa", "Morocco", "2020-07-10", 
  15328., 249., 291.429, 243., 1., 1.857, 415.274, 6.746, 7.896, 6.583, 
  0.027, 0.05, 0.99, "", "", "", "", "", "", "", "", 13833., 849097., 23.004, 
  0.375, 16658., 0.451, 0.017, 57.2, "people tested", "", "", "", "", "", "", 
  "", "", "", 64.81, 3.6910558*^7, 80.08, 29.6, 6.769, 4.209, 7485.013, 1., 
  419.146, 7.14, 0.8, 47.1, "", 1.1, 76.68, 0.686}, 
 {"MAR", "Africa", "Morocco", "2020-07-11", 15542., 214., 245.714, 245., 2., 
  1.857, 421.072, 5.798, 6.657, 6.638, 0.054, 0.05, 0.98, "", "", "", "", "", 
  "", "", "", 15497., 864594., 23.424, 0.42, 16592., 0.45, 0.015, 67.5, 
  "people tested", "", "", "", "", "", "", "", "", "", 64.81, 3.6910558*^7, 
  80.08, 29.6, 6.769, 4.209, 7485.013, 1., 419.146, 7.14, 0.8, 47.1, "", 1.1, 
  76.68, 0.686}, {"MAR", "Africa", "Morocco", "2020-07-12", 15745., 203., 
  218.571, 250., 5., 2.143, 426.572, 5.5, 5.922, 6.773, 0.135, 0.058, 1., "", 
  "", "", "", "", "", "", "", 14032., 878626., 23.804, 0.38, 16149., 0.438, 
  0.014, 73.9, "people tested", "", "", "", "", "", "", "", "", "", 64.81, 
  3.6910558*^7, 80.08, 29.6, 6.769, 4.209, 7485.013, 1., 419.146, 7.14, 0.8, 
  47.1, "", 1.1, 76.68, 0.686}, {"MAR", "Africa", "Morocco", "2020-07-13", 
  15936., 191., 222.429, 255., 5., 2.571, 431.746, 5.175, 6.026, 6.909, 
  0.135, 0.07, 1.01, "", "", "", "", "", "", "", "", 18012., 896638., 24.292, 
  0.488, 16143., 0.437, 0.014, 72.6, "people tested", "", "", "", "", "", "", 
  "", "", "", 64.81, 3.6910558*^7, 80.08, 29.6, 6.769, 4.209, 7485.013, 1., 
  419.146, 7.14, 0.8, 47.1, "", 1.1, 76.68, 0.686}, 
 {"MAR", "Africa", "Morocco", "2020-07-14", 16097., 161., 212.857, 257., 2., 
  2.429, 436.108, 4.362, 5.767, 6.963, 0.054, 0.066, 1.02, "", "", "", "", 
  "", "", "", "", 18502., 915140., 24.793, 0.501, 16259., 0.44, 0.013, 76.4, 
  "people tested", "", "", "", "", "", "", "", "", "", 64.81, 3.6910558*^7, 
  80.08, 29.6, 6.769, 4.209, 7485.013, 1., 419.146, 7.14, 0.8, 47.1, "", 1.1, 
  76.68, 0.686}, {"MAR", "Africa", "Morocco", "2020-07-15", 16262., 165., 
  213., 259., 2., 2.429, 440.579, 4.47, 5.771, 7.017, 0.054, 0.066, 1.04, "", 
  "", "", "", "", "", "", "", 18908., 934048., 25.306, 0.512, 16418., 0.445, 
  0.013, 77.1, "people tested", "", "", "", "", "", "", "", "", "", 64.81, 
  3.6910558*^7, 80.08, 29.6, 6.769, 4.209, 7485.013, 1., 419.146, 7.14, 0.8, 
  47.1, "", 1.1, 76.68, 0.686}, {"MAR", "Africa", "Morocco", "2020-07-16", 
  16545., 283., 209.429, 263., 4., 3., 448.246, 7.667, 5.674, 7.125, 0.108, 
  0.081, 1.06, "", "", "", "", "", "", "", "", 19667., 953715., 25.839, 
  0.533, 16922., 0.458, 0.012, 80.8, "people tested", "", "", "", "", "", "", 
  "", "", "", 64.81, 3.6910558*^7, 80.08, 29.6, 6.769, 4.209, 7485.013, 1., 
  419.146, 7.14, 0.8, 47.1, "", 1.1, 76.68, 0.686}, 
 {"MAR", "Africa", "Morocco", "2020-07-17", 16726., 181., 199.714, 264., 1., 
  3., 453.149, 4.904, 5.411, 7.152, 0.027, 0.081, 1.09, "", "", "", "", "", 
  "", "", "", 19689., 973404., 26.372, 0.533, 17758., 0.481, 0.011, 88.9, 
  "people tested", "", "", "", "", "", "", "", "", "", 64.81, 3.6910558*^7, 
  80.08, 29.6, 6.769, 4.209, 7485.013, 1., 419.146, 7.14, 0.8, 47.1, "", 1.1, 
  76.68, 0.686}, {"MAR", "Africa", "Morocco", "2020-07-18", 17015., 289., 
  210.429, 269., 5., 3.429, 460.979, 7.83, 5.701, 7.288, 0.135, 0.093, 1.14, 
  "", "", "", "", "", "", "", "", 17110., 990514., 26.836, 0.464, 17989., 
  0.487, 0.012, 85.5, "people tested", "", "", "", "", "", "", "", "", "", 
  64.81, 3.6910558*^7, 80.08, 29.6, 6.769, 4.209, 7485.013, 1., 419.146, 
  7.14, 0.8, 47.1, "", 1.1, 76.68, 0.686}, {"MAR", "Africa", "Morocco", 
  "2020-07-19", 17236., 221., 213., 273., 4., 3.286, 466.967, 5.987, 5.771, 
  7.396, 0.108, 0.089, 1.19, "", "", "", "", "", "", "", "", 18812., 
  1.009326*^6, 27.345, 0.51, 18671., 0.506, 0.011, 87.7, "people tested", "", 
  "", "", "", "", "", "", "", "", 64.81, 3.6910558*^7, 80.08, 29.6, 6.769, 
  4.209, 7485.013, 1., 419.146, 7.14, 0.8, 47.1, "", 1.1, 76.68, 0.686}, 
 {"MAR", "Africa", "Morocco", "2020-07-20", 17562., 326., 232.286, 276., 3., 
  3., 475.799, 8.832, 6.293, 7.478, 0.081, 0.081, 1.25, "", "", "", "", "", 
  "", "", "", 18447., 1.027773*^6, 27.845, 0.5, 18734., 0.508, 0.012, 80.7, 
  "people tested", "", "", "", "", "", "", "", "", "", 64.81, 3.6910558*^7, 
  80.08, 29.6, 6.769, 4.209, 7485.013, 1., 419.146, 7.14, 0.8, 47.1, "", 1.1, 
  76.68, 0.686}, {"MAR", "Africa", "Morocco", "2020-07-21", 17742., 180., 
  235., 280., 4., 3.286, 480.675, 4.877, 6.367, 7.586, 0.108, 0.089, 1.29, 
  "", "", "", "", "", "", "", "", 19033., 1.046806*^6, 28.361, 0.516, 18809., 
  0.51, 0.012, 80., "people tested", "", "", "", "", "", "", "", "", "", 
  64.81, 3.6910558*^7, 80.08, 29.6, 6.769, 4.209, 7485.013, 1., 419.146, 
  7.14, 0.8, 47.1, "", 1.1, 76.68, 0.686}, {"MAR", "Africa", "Morocco", 
  "2020-07-22", 17962., 220., 242.857, 285., 5., 3.714, 486.636, 5.96, 6.58, 
  7.721, 0.135, 0.101, 1.34, "", "", "", "", "", "", "", "", 19027., 
  1.065833*^6, 28.876, 0.515, 18826., 0.51, 0.013, 77.5, "people tested", "", 
  "", "", "", "", "", "", "", "", 64.81, 3.6910558*^7, 80.08, 29.6, 6.769, 
  4.209, 7485.013, 1., 419.146, 7.14, 0.8, 47.1, "", 1.1, 76.68, 0.686}, 
 {"MAR", "Africa", "Morocco", "2020-07-23", 18264., 302., 245.571, 292., 7., 
  4.143, 494.818, 8.182, 6.653, 7.911, 0.19, 0.112, 1.41, "", "", "", "", "", 
  "", "", "", 19657., 1.08549*^6, 29.409, 0.533, 18825., 0.51, 0.013, 76.7, 
  "people tested", "", "", "", "", "", "", "", "", "", 64.81, 3.6910558*^7, 
  80.08, 29.6, 6.769, 4.209, 7485.013, 1., 419.146, 7.14, 0.8, 47.1, "", 1.1, 
  76.68, 0.686}, {"MAR", "Africa", "Morocco", "2020-07-24", 18834., 570., 
  301.143, 299., 7., 5., 510.261, 15.443, 8.159, 8.101, 0.19, 0.135, 1.49, 
  "", "", "", "", "", "", "", "", 19781., 1.105271*^6, 29.945, 0.536, 18838., 
  0.51, 0.016, 62.6, "people tested", "", "", "", "", "", "", "", "", "", 
  64.81, 3.6910558*^7, 80.08, 29.6, 6.769, 4.209, 7485.013, 1., 419.146, 
  7.14, 0.8, 47.1, "", 1.1, 76.68, 0.686}, {"MAR", "Africa", "Morocco", 
  "2020-07-25", 19645., 811., 375.714, 305., 6., 5.143, 532.233, 21.972, 
  10.179, 8.263, 0.163, 0.139, 1.54, "", "", "", "", "", "", "", "", 20942., 
  1.126213*^6, 30.512, 0.567, 19386., 0.525, 0.019, 51.6, "people tested", 
  "", "", "", "", "", "", "", "", "", 64.81, 3.6910558*^7, 80.08, 29.6, 
  6.769, 4.209, 7485.013, 1., 419.146, 7.14, 0.8, 47.1, "", 1.1, 76.68, 
  0.686}, {"MAR", "Africa", "Morocco", "2020-07-26", 20278., 633., 434.571, 
  313., 8., 5.714, 549.382, 17.15, 11.774, 8.48, 0.217, 0.155, 1.55, "", "", 
  "", "", "", "", "", "", 20960., 1.147173*^6, 31.08, 0.568, 19692., 0.534, 
  0.022, 45.3, "people tested", "", "", "", "", "", "", "", "", "", 64.81, 
  3.6910558*^7, 80.08, 29.6, 6.769, 4.209, 7485.013, 1., 419.146, 7.14, 0.8, 
  47.1, "", 1.1, 76.68, 0.686}, {"MAR", "Africa", "Morocco", "2020-07-27", 
  20887., 609., 475., 316., 3., 5.714, 565.881, 16.499, 12.869, 8.561, 0.081, 
  0.155, 1.55, "", "", "", "", "", "", "", "", 20940., 1.168113*^6, 31.647, 
  0.567, 20049., 0.543, 0.024, 42.2, "people tested", "", "", "", "", "", "", 
  "", "", "", 64.81, 3.6910558*^7, 80.08, 29.6, 6.769, 4.209, 7485.013, 1., 
  419.146, 7.14, 0.8, 47.1, "", 1.1, 76.68, 0.686}, 
 {"MAR", "Africa", "Morocco", "2020-07-28", 21387., 500., 520.714, 327., 11., 
  6.714, 579.428, 13.546, 14.107, 8.859, 0.298, 0.182, 1.54, "", "", "", "", 
  "", "", "", "", 20688., 1.188801*^6, 32.208, 0.56, 20285., 0.55, 0.026, 
  39., "people tested", "", "", "", "", "", "", "", "", "", 64.81, 
  3.6910558*^7, 80.08, 29.6, 6.769, 4.209, 7485.013, 1., 419.146, 7.14, 0.8, 
  47.1, "", 1.1, 76.68, 0.686}, {"MAR", "Africa", "Morocco", "2020-07-29", 
  22213., 826., 607.286, 334., 7., 7., 601.806, 22.378, 16.453, 9.049, 0.19, 
  0.19, 1.53, "", "", "", "", "", "", "", "", 21234., 1.210035*^6, 32.783, 
  0.575, 20600., 0.558, 0.029, 33.9, "people tested", "", "", "", "", "", "", 
  "", "", "", 64.81, 3.6910558*^7, 80.08, 29.6, 6.769, 4.209, 7485.013, 1., 
  419.146, 7.14, 0.8, 47.1, "", 1.1, 76.68, 0.686}, 
 {"MAR", "Africa", "Morocco", "2020-07-30", 23259., 1046., 713.571, 346., 
  12., 7.714, 630.145, 28.339, 19.332, 9.374, 0.325, 0.209, 1.51, "", "", "", 
  "", "", "", "", "", 21160., 1.231195*^6, 33.356, 0.573, 20815., 0.564, 
  0.034, 29.2, "people tested", "", "", "", "", "", "", "", "", "", 64.81, 
  3.6910558*^7, 80.08, 29.6, 6.769, 4.209, 7485.013, 1., 419.146, 7.14, 0.8, 
  47.1, "", 1.1, 76.68, 0.686}, {"MAR", "Africa", "Morocco", "2020-07-31", 
  24322., 1063., 784., 353., 7., 7.714, 658.944, 28.799, 21.241, 9.564, 0.19, 
  0.209, 1.47, "", "", "", "", "", "", "", "", 21170., 1.252365*^6, 33.93, 
  0.574, 21013., 0.569, 0.037, 26.8, "people tested", "", "", "", "", "", "", 
  "", "", "", 64.81, 3.6910558*^7, 80.08, 29.6, 6.769, 4.209, 7485.013, 1., 
  419.146, 7.14, 0.8, 47.1, "", 1.1, 76.68, 0.686}, 
 {"MAR", "Africa", "Morocco", "2020-08-01", 25015., 693., 767.143, 367., 14., 
  8.857, 677.719, 18.775, 20.784, 9.943, 0.379, 0.24, 1.43, "", "", "", "", 
  "", "", "", "", 21574., 1.273939*^6, 34.514, 0.584, 21104., 0.572, 0.036, 
  27.5, "people tested", "", "", "", "", "", "", "", "", "", 64.81, 
  3.6910558*^7, 80.08, 29.6, 6.769, 4.209, 7485.013, 1., 419.146, 7.14, 0.8, 
  47.1, "", 1.1, 76.68, 0.686}, {"MAR", "Africa", "Morocco", "2020-08-02", 
  25537., 522., 751.286, 382., 15., 9.857, 691.862, 14.142, 20.354, 10.349, 
  0.406, 0.267, 1.41, "", "", "", "", "", "", "", "", 21255., 1.295194*^6, 
  35.09, 0.576, 21146., 0.573, 0.036, 28.1, "people tested", "", "", "", "", 
  "", "", "", "", "", 64.81, 3.6910558*^7, 80.08, 29.6, 6.769, 4.209, 
  7485.013, 1., 419.146, 7.14, 0.8, 47.1, "", 1.1, 76.68, 0.686}, 
 {"MAR", "Africa", "Morocco", "2020-08-03", 26196., 659., 758.429, 401., 19., 
  12.143, 709.716, 17.854, 20.548, 10.864, 0.515, 0.329, 1.41, "", "", "", 
  "", "", "", "", "", 21667., 1.316861*^6, 35.677, 0.587, 21250., 0.576, 
  0.036, 28., "people tested", "", "", "", "", "", "", "", "", "", 64.81, 
  3.6910558*^7, 80.08, 29.6, 6.769, 4.209, 7485.013, 1., 419.146, 7.14, 0.8, 
  47.1, "", 1.1, 76.68, 0.686}, {"MAR", "Africa", "Morocco", "2020-08-04", 
  27217., 1021., 832.857, 417., 16., 12.857, 737.377, 27.661, 22.564, 11.298, 
  0.433, 0.348, 1.41, "", "", "", "", "", "", "", "", 22128., 1.338989*^6, 
  36.277, 0.6, 21455., 0.581, 0.039, 25.8, "people tested", "", "", "", "", 
  "", "", "", "", "", 64.81, 3.6910558*^7, 80.08, 29.6, 6.769, 4.209, 
  7485.013, 1., 419.146, 7.14, 0.8, 47.1, "", 1.1, 76.68, 0.686}, 
 {"MAR", "Africa", "Morocco", "2020-08-05", 28500., 1283., 898.143, 435., 
  18., 14.429, 772.137, 34.76, 24.333, 11.785, 0.488, 0.391, 1.4, "", "", "", 
  "", "", "", "", "", 22561., 1.36155*^6, 36.888, 0.611, 21645., 0.586, 
  0.041, 24.1, "people tested", "", "", "", "", "", "", "", "", "", 70.37, 
  3.6910558*^7, 80.08, 29.6, 6.769, 4.209, 7485.013, 1., 419.146, 7.14, 0.8, 
  47.1, "", 1.1, 76.68, 0.686}, {"MAR", "Africa", "Morocco", "2020-08-06", 
  29644., 1144., 912.143, 449., 14., 14.714, 803.131, 30.994, 24.712, 12.165, 
  0.379, 0.399, 1.38, "", "", "", "", "", "", "", "", 22266., 1.383816*^6, 
  37.491, 0.603, 21803., 0.591, 0.042, 23.9, "people tested", "", "", "", "", 
  "", "", "", "", "", 70.37, 3.6910558*^7, 80.08, 29.6, 6.769, 4.209, 
  7485.013, 1., 419.146, 7.14, 0.8, 47.1, "", 1.1, 76.68, 0.686}, 
 {"MAR", "Africa", "Morocco", "2020-08-07", 30662., 1018., 905.714, 461., 
  12., 15.429, 830.711, 27.58, 24.538, 12.49, 0.325, 0.418, 1.35, "", "", "", 
  "", "", "", "", "", 21343., 1.405159*^6, 38.069, 0.578, 21828., 0.591, 
  0.041, 24.1, "people tested", "", "", "", "", "", "", "", "", "", 70.37, 
  3.6910558*^7, 80.08, 29.6, 6.769, 4.209, 7485.013, 1., 419.146, 7.14, 0.8, 
  47.1, "", 1.1, 76.68, 0.686}, {"MAR", "Africa", "Morocco", "2020-08-08", 
  32007., 1345., 998.857, 480., 19., 16.143, 867.15, 36.439, 27.062, 13.004, 
  0.515, 0.437, 1.34, "", "", "", "", "", "", "", "", 22476., 1.427635*^6, 
  38.678, 0.609, 21957., 0.595, 0.045, 22., "people tested", "", "", "", "", 
  "", "", "", "", "", 70.37, 3.6910558*^7, 80.08, 29.6, 6.769, 4.209, 
  7485.013, 1., 419.146, 7.14, 0.8, 47.1, "", 1.1, 76.68, 0.686}, 
 {"MAR", "Africa", "Morocco", "2020-08-09", 33237., 1230., 1100., 498., 18., 
  16.571, 900.474, 33.324, 29.802, 13.492, 0.488, 0.449, 1.32, "", "", "", 
  "", "", "", "", "", 22333., 1.449968*^6, 39.283, 0.605, 22111., 0.599, 
  0.05, 20.1, "people tested", "", "", "", "", "", "", "", "", "", 70.37, 
  3.6910558*^7, 80.08, 29.6, 6.769, 4.209, 7485.013, 1., 419.146, 7.14, 0.8, 
  47.1, "", 1.1, 76.68, 0.686}, {"MAR", "Africa", "Morocco", "2020-08-10", 
  34063., 826., 1123.857, 516., 18., 16.429, 922.852, 22.378, 30.448, 13.98, 
  0.488, 0.445, 1.3, "", "", "", "", "", "", "", "", 22127., 1.472095*^6, 
  39.883, 0.599, 22176., 0.601, 0.051, 19.7, "people tested", "", "", "", "", 
  "", "", "", "", "", 70.37, 3.6910558*^7, 80.08, 29.6, 6.769, 4.209, 
  7485.013, 1., 419.146, 7.14, 0.8, 47.1, "", 1.1, 76.68, 0.686}, 
 {"MAR", "Africa", "Morocco", "2020-08-11", 35195., 1132., 1139.714, 533., 
  17., 16.571, 953.521, 30.669, 30.878, 14.44, 0.461, 0.449, 1.29, "", "", 
  "", "", "", "", "", "", 22001., 1.494096*^6, 40.479, 0.596, 22158., 0.6, 
  0.051, 19.4, "people tested", "", "", "", "", "", "", "", "", "", 70.37, 
  3.6910558*^7, 80.08, 29.6, 6.769, 4.209, 7485.013, 1., 419.146, 7.14, 0.8, 
  47.1, "", 1.1, 76.68, 0.686}, {"MAR", "Africa", "Morocco", "2020-08-12", 
  36694., 1499., 1170.571, 556., 23., 17.286, 994.133, 40.612, 31.714, 
  15.063, 0.623, 0.468, 1.27, "", "", "", "", "", "", "", "", 22306., 
  1.516402*^6, 41.083, 0.604, 22122., 0.599, 0.053, 18.9, "people tested", 
  "", "", "", "", "", "", "", "", "", 70.37, 3.6910558*^7, 80.08, 29.6, 
  6.769, 4.209, 7485.013, 1., 419.146, 7.14, 0.8, 47.1, "", 1.1, 76.68, 
  0.686}, {"MAR", "Africa", "Morocco", "2020-08-13", 37935., 1241., 1184.429, 
  584., 28., 19.286, 1027.755, 33.622, 32.089, 15.822, 0.759, 0.522, 1.25, 
  "", "", "", "", "", "", "", "", 22118., 1.53852*^6, 41.682, 0.599, 22101., 
  0.599, 0.054, 18.7, "people tested", "", "", "", "", "", "", "", "", "", 
  70.37, 3.6910558*^7, 80.08, 29.6, 6.769, 4.209, 7485.013, 1., 419.146, 
  7.14, 0.8, 47.1, "", 1.1, 76.68, 0.686}, {"MAR", "Africa", "Morocco", 
  "2020-08-14", 39241., 1306., 1225.571, 611., 27., 21.429, 1063.138, 35.383, 
  33.204, 16.554, 0.731, 0.581, 1.23, "", "", "", "", "", "", "", "", 22007., 
  1.560527*^6, 42.279, 0.596, 22195., 0.601, 0.055, 18.1, "people tested", 
  "", "", "", "", "", "", "", "", "", 70.37, 3.6910558*^7, 80.08, 29.6, 
  6.769, 4.209, 7485.013, 1., 419.146, 7.14, 0.8, 47.1, "", 1.1, 76.68, 
  0.686}, {"MAR", "Africa", "Morocco", "2020-08-15", 41017., 1776., 1287.143, 
  632., 21., 21.714, 1111.254, 48.116, 34.872, 17.122, 0.569, 0.588, 1.22, 
  "", "", "", "", "", "", "", "", 22707., 1.583234*^6, 42.894, 0.615, 22228., 
  0.602, 0.058, 17.3, "people tested", "", "", "", "", "", "", "", "", "", 
  70.37, 3.6910558*^7, 80.08, 29.6, 6.769, 4.209, 7485.013, 1., 419.146, 
  7.14, 0.8, 47.1, "", 1.1, 76.68, 0.686}, {"MAR", "Africa", "Morocco", 
  "2020-08-16", 42489., 1472., 1321.714, 658., 26., 22.857, 1151.134, 39.88, 
  35.809, 17.827, 0.704, 0.619, 1.21, "", "", "", "", "", "", "", "", 22379., 
  1.605613*^6, 43.5, 0.606, 22235., 0.602, 0.059, 16.8, "people tested", "", 
  "", "", "", "", "", "", "", "", 70.37, 3.6910558*^7, 80.08, 29.6, 6.769, 
  4.209, 7485.013, 1., 419.146, 7.14, 0.8, 47.1, "", 1.1, 76.68, 0.686}, 
 {"MAR", "Africa", "Morocco", "2020-08-17", 43558., 1069., 1356.429, 681., 
  23., 23.571, 1180.096, 28.962, 36.749, 18.45, 0.623, 0.639, 1.19, "", "", 
  "", "", "", "", "", "", 21197., 1.62681*^6, 44.074, 0.574, 22102., 0.599, 
  0.061, 16.3, "people tested", "", "", "", "", "", "", "", "", "", 70.37, 
  3.6910558*^7, 80.08, 29.6, 6.769, 4.209, 7485.013, 1., 419.146, 7.14, 0.8, 
  47.1, "", 1.1, 76.68, 0.686}, {"MAR", "Africa", "Morocco", "2020-08-18", 
  44803., 1245., 1372.571, 714., 33., 25.857, 1213.826, 33.73, 37.186, 
  19.344, 0.894, 0.701, 1.17, "", "", "", "", "", "", "", "", 21918., 
  1.648728*^6, 44.668, 0.594, 22090., 0.598, 0.062, 16.1, "people tested", 
  "", "", "", "", "", "", "", "", "", 70.37, 3.6910558*^7, 80.08, 29.6, 
  6.769, 4.209, 7485.013, 1., 419.146, 7.14, 0.8, 47.1, "", 1.1, 76.68, 
  0.686}, {"MAR", "Africa", "Morocco", "2020-08-19", 46313., 1510., 1374.143, 
  743., 29., 26.714, 1254.736, 40.91, 37.229, 20.13, 0.786, 0.724, 1.15, "", 
  "", "", "", "", "", "", "", 21841., 1.670569*^6, 45.26, 0.592, 22024., 
  0.597, 0.062, 16., "people tested", "", "", "", "", "", "", "", "", "", 
  70.37, 3.6910558*^7, 80.08, 29.6, 6.769, 4.209, 7485.013, 1., 419.146, 
  7.14, 0.8, 47.1, "", 1.1, 76.68, 0.686}, {"MAR", "Africa", "Morocco", 
  "2020-08-20", 47638., 1325., 1386.143, 775., 32., 27.286, 1290.633, 35.898, 
  37.554, 20.997, 0.867, 0.739, 1.13, "", "", "", "", "", "", "", "", 21836., 
  1.692405*^6, 45.852, 0.592, 21984., 0.596, 0.063, 15.9, "people tested", 
  "", "", "", "", "", "", "", "", "", 70.37, 3.6910558*^7, 80.08, 29.6, 
  6.769, 4.209, 7485.013, 1., 419.146, 7.14, 0.8, 47.1, "", 1.1, 76.68, 
  0.686}, {"MAR", "Africa", "Morocco", "2020-08-21", 49247., 1609., 1429.429, 
  817., 42., 29.429, 1334.225, 43.592, 38.727, 22.135, 1.138, 0.797, 1.12, 
  "", "", "", "", "", "", "", "", 22178., 1.714583*^6, 46.452, 0.601, 22008., 
  0.596, 0.065, 15.4, "people tested", "", "", "", "", "", "", "", "", "", 
  70.37, 3.6910558*^7, 80.08, 29.6, 6.769, 4.209, 7485.013, 1., 419.146, 
  7.14, 0.8, 47.1, "", 1.1, 76.68, 0.686}, {"MAR", "Africa", "Morocco", 
  "2020-08-22", 50812., 1565., 1399.286, 858., 41., 32.286, 1376.625, 42.4, 
  37.91, 23.245, 1.111, 0.875, 1.1, "", "", "", "", "", "", "", "", 22393., 
  1.736976*^6, 47.059, 0.607, 21963., 0.595, 0.064, 15.7, "people tested", 
  "", "", "", "", "", "", "", "", "", 70.37, 3.6910558*^7, 80.08, 29.6, 
  6.769, 4.209, 7485.013, 1., 419.146, 7.14, 0.8, 47.1, "", 1.1, 76.68, 
  0.686}, {"MAR", "Africa", "Morocco", "2020-08-23", 52349., 1537., 1408.571, 
  888., 30., 32.857, 1418.266, 41.641, 38.162, 24.058, 0.813, 0.89, 1.09, "", 
  "", "", "", "", "", "", "", 21894., 1.75887*^6, 47.652, 0.593, 21894., 
  0.593, 0.064, 15.5, "people tested", "", "", "", "", "", "", "", "", "", 
  70.37, 3.6910558*^7, 80.08, 29.6, 6.769, 4.209, 7485.013, 1., 419.146, 
  7.14, 0.8, 47.1, "", 1.1, 76.68, 0.686}, {"MAR", "Africa", "Morocco", 
  "2020-08-24", 53252., 903., 1384.857, 920., 32., 34.143, 1442.731, 24.465, 
  37.519, 24.925, 0.867, 0.925, 1.08, "", "", "", "", "", "", "", "", 21110., 
  1.77998*^6, 48.224, 0.572, 21881., 0.593, 0.063, 15.8, "people tested", "", 
  "", "", "", "", "", "", "", "", 70.37, 3.6910558*^7, 80.08, 29.6, 6.769, 
  4.209, 7485.013, 1., 419.146, 7.14, 0.8, 47.1, "", 1.1, 76.68, 0.686}, 
 {"MAR", "Africa", "Morocco", "2020-08-25", 54528., 1276., 1389.286, 955., 
  35., 34.429, 1477.301, 34.57, 37.639, 25.873, 0.948, 0.933, 1.07, "", "", 
  "", "", "", "", "", "", 22190., 1.80217*^6, 48.825, 0.601, 21920., 0.594, 
  0.063, 15.8, "people tested", "", "", "", "", "", "", "", "", "", 70.37, 
  3.6910558*^7, 80.08, 29.6, 6.769, 4.209, 7485.013, 1., 419.146, 7.14, 0.8, 
  47.1, "", 1.1, 76.68, 0.686}, {"MAR", "Africa", "Morocco", "2020-08-26", 
  55864., 1336., 1364.429, 984., 29., 34.429, 1513.496, 36.196, 36.966, 
  26.659, 0.786, 0.933, 1.06, "", "", "", "", "", "", "", "", 22081., 
  1.824251*^6, 49.424, 0.598, 21955., 0.595, 0.062, 16.1, "people tested", 
  "", "", "", "", "", "", "", "", "", 70.37, 3.6910558*^7, 80.08, 29.6, 
  6.769, 4.209, 7485.013, 1., 419.146, 7.14, 0.8, 47.1, "", 1.1, 76.68, 
  0.686}, {"MAR", "Africa", "Morocco", "2020-08-27", 57085., 1221., 1349.571, 
  1011., 27., 33.714, 1546.576, 33.08, 36.563, 27.391, 0.731, 0.913, 1.06, 
  "", "", "", "", "", "", "", "", 22009., 1.84626*^6, 50.02, 0.596, 21979., 
  0.595, 0.061, 16.3, "people tested", "", "", "", "", "", "", "", "", "", 
  70.37, 3.6910558*^7, 80.08, 29.6, 6.769, 4.209, 7485.013, 1., 419.146, 
  7.14, 0.8, 47.1, "", 1.1, 76.68, 0.686}, {"MAR", "Africa", "Morocco", 
  "2020-08-28", 58489., 1404., 1320.286, 1052., 41., 33.571, 1584.614, 
  38.038, 35.77, 28.501, 1.111, 0.91, 1.06, "", "", "", "", "", "", "", "", 
  22285., 1.868545*^6, 50.624, 0.604, 21995., 0.596, 0.06, 16.7, 
  "people tested", "", "", "", "", "", "", "", "", "", 70.37, 3.6910558*^7, 
  80.08, 29.6, 6.769, 4.209, 7485.013, 1., 419.146, 7.14, 0.8, 47.1, "", 1.1, 
  76.68, 0.686}, {"MAR", "Africa", "Morocco", "2020-08-29", 60056., 1567., 
  1320.571, 1078., 26., 31.429, 1627.068, 42.454, 35.778, 29.206, 0.704, 
  0.851, 1.07, "", "", "", "", "", "", "", "", 22419., 1.890964*^6, 51.231, 
  0.607, 21998., 0.596, 0.06, 16.7, "people tested", "", "", "", "", "", "", 
  "", "", "", 70.37, 3.6910558*^7, 80.08, 29.6, 6.769, 4.209, 7485.013, 1., 
  419.146, 7.14, 0.8, 47.1, "", 1.1, 76.68, 0.686}, 
 {"MAR", "Africa", "Morocco", "2020-08-30", 61399., 1343., 1292.857, 1111., 
  33., 31.857, 1663.454, 36.385, 35.027, 30.1, 0.894, 0.863, 1.08, "", "", 
  "", "", "", "", "", "", 22001., 1.912965*^6, 51.827, 0.596, 22014., 0.596, 
  0.059, 17., "people tested", "", "", "", "", "", "", "", "", "", 70.37, 
  3.6910558*^7, 80.08, 29.6, 6.769, 4.209, 7485.013, 1., 419.146, 7.14, 0.8, 
  47.1, "", 1.1, 76.68, 0.686}, {"MAR", "Africa", "Morocco", "2020-08-31", 
  62590., 1191., 1334., 1141., 30., 31.571, 1695.721, 32.267, 36.141, 30.913, 
  0.813, 0.855, 1.09, "", "", "", "", "", "", "", "", 21369., 1.934334*^6, 
  52.406, 0.579, 22051., 0.597, 0.06, 16.5, "people tested", "", "", "", "", 
  "", "", "", "", "", 70.37, 3.6910558*^7, 80.08, 29.6, 6.769, 4.209, 
  7485.013, 1., 419.146, 7.14, 0.8, 47.1, "", 1.1, 76.68, 0.686}, 
 {"MAR", "Africa", "Morocco", "2020-09-01", 63781., 1191., 1321.857, 1184., 
  43., 32.714, 1727.988, 32.267, 35.812, 32.078, 1.165, 0.886, 1.1, "", "", 
  "", "", "", "", "", "", 22082., 1.956416*^6, 53.004, 0.598, 22035., 0.597, 
  0.06, 16.7, "people tested", "", "", "", "", "", "", "", "", "", 70.37, 
  3.6910558*^7, 80.08, 29.6, 6.769, 4.209, 7485.013, 1., 419.146, 7.14, 0.8, 
  47.1, "", 1.1, 76.68, 0.686}, {"MAR", "Africa", "Morocco", "2020-09-02", 
  65453., 1672., 1369.857, 1216., 32., 33.143, 1773.287, 45.299, 37.113, 
  32.945, 0.867, 0.898, 1.11, "", "", "", "", "", "", "", "", 22424., 
  1.97884*^6, 53.612, 0.608, 22084., 0.598, 0.062, 16.1, "people tested", "", 
  "", "", "", "", "", "", "", "", 70.37, 3.6910558*^7, 80.08, 29.6, 6.769, 
  4.209, 7485.013, 1., 419.146, 7.14, 0.8, 47.1, "", 1.1, 76.68, 0.686}, 
 {"MAR", "Africa", "Morocco", "2020-09-03", 66855., 1402., 1395.714, 1253., 
  37., 34.571, 1811.27, 37.984, 37.813, 33.947, 1.002, 0.937, 1.12, "", "", 
  "", "", "", "", "", "", 22284., 2.001124*^6, 54.215, 0.604, 22123., 0.599, 
  0.063, 15.9, "people tested", "", "", "", "", "", "", "", "", "", 70.37, 
  3.6910558*^7, 80.08, 29.6, 6.769, 4.209, 7485.013, 1., 419.146, 7.14, 0.8, 
  47.1, "", 1.1, 76.68, 0.686}, {"MAR", "Africa", "Morocco", "2020-09-04", 
  68605., 1750., 1445.143, 1292., 39., 34.286, 1858.682, 47.412, 39.153, 
  35.004, 1.057, 0.929, 1.13, "", "", "", "", "", "", "", "", 22802., 
  2.023926*^6, 54.833, 0.618, 22197., 0.601, 0.065, 15.4, "people tested", 
  "", "", "", "", "", "", "", "", "", 70.37, 3.6910558*^7, 80.08, 29.6, 
  6.769, 4.209, 7485.013, 1., 419.146, 7.14, 0.8, 47.1, "", 1.1, 76.68, 
  0.686}, {"MAR", "Africa", "Morocco", "2020-09-05", 70160., 1555., 1443.429, 
  1329., 37., 35.857, 1900.811, 42.129, 39.106, 36.006, 1.002, 0.971, 1.15, 
  "", "", "", "", "", "", "", "", 22570., 2.046496*^6, 55.445, 0.611, 22219., 
  0.602, 0.065, 15.4, "people tested", "", "", "", "", "", "", "", "", "", 
  70.37, 3.6910558*^7, 80.08, 29.6, 6.769, 4.209, 7485.013, 1., 419.146, 
  7.14, 0.8, 47.1, "", 1.1, 76.68, 0.686}, {"MAR", "Africa", "Morocco", 
  "2020-09-06", 72394., 2234., 1570.714, 1361., 32., 35.714, 1961.336, 
  60.525, 42.555, 36.873, 0.867, 0.968, 1.17, "", "", "", "", "", "", "", "", 
  23557., 2.070053*^6, 56.083, 0.638, 22441., 0.608, 0.07, 14.3, 
  "people tested", "", "", "", "", "", "", "", "", "", 70.37, 3.6910558*^7, 
  80.08, 29.6, 6.769, 4.209, 7485.013, 1., 419.146, 7.14, 0.8, 47.1, "", 1.1, 
  76.68, 0.686}, {"MAR", "Africa", "Morocco", "2020-09-07", 73780., 1386., 
  1598.571, 1394., 33., 36.143, 1998.886, 37.55, 43.309, 37.767, 0.894, 
  0.979, 1.18, "", "", "", "", "", "", "", "", 22238., 2.092291*^6, 56.685, 
  0.602, 22565., 0.611, 0.071, 14.1, "people tested", "", "", "", "", "", "", 
  "", "", "", 68.52, 3.6910558*^7, 80.08, 29.6, 6.769, 4.209, 7485.013, 1., 
  419.146, 7.14, 0.8, 47.1, "", 1.1, 76.68, 0.686}, 
 {"MAR", "Africa", "Morocco", "2020-09-08", 75721., 1941., 1705.714, 1427., 
  33., 34.714, 2051.473, 52.587, 46.212, 38.661, 0.894, 0.94, 1.18, "", "", 
  "", "", "", "", "", "", 23099., 2.11539*^6, 57.311, 0.626, 22711., 0.615, 
  0.075, 13.3, "people tested", "", "", "", "", "", "", "", "", "", 68.52, 
  3.6910558*^7, 80.08, 29.6, 6.769, 4.209, 7485.013, 1., 419.146, 7.14, 0.8, 
  47.1, "", 1.1, 76.68, 0.686}, {"MAR", "Africa", "Morocco", "2020-09-09", 
  77878., 2157., 1775., 1453., 26., 33.857, 2109.911, 58.439, 48.089, 39.365, 
  0.704, 0.917, 1.17, "", "", "", "", "", "", "", "", 22774., 2.138164*^6, 
  57.928, 0.617, 22761., 0.617, 0.078, 12.8, "people tested", "", "", "", "", 
  "", "", "", "", "", 68.52, 3.6910558*^7, 80.08, 29.6, 6.769, 4.209, 
  7485.013, 1., 419.146, 7.14, 0.8, 47.1, "", 1.1, 76.68, 0.686}, 
 {"MAR", "Africa", "Morocco", "2020-09-10", 79767., 1889., 1844.571, 1491., 
  38., 34., 2161.089, 51.178, 49.974, 40.395, 1.03, 0.921, 1.17, "", "", "", 
  "", "", "", "", "", 22634., 2.160798*^6, 58.541, 0.613, 22811., 0.618, 
  0.081, 12.4, "people tested", "", "", "", "", "", "", "", "", "", 68.52, 
  3.6910558*^7, 80.08, 29.6, 6.769, 4.209, 7485.013, 1., 419.146, 7.14, 0.8, 
  47.1, "", 1.1, 76.68, 0.686}, {"MAR", "Africa", "Morocco", "2020-09-11", 
  82197., 2430., 1941.714, 1524., 33., 33.143, 2226.924, 65.835, 52.606, 
  41.289, 0.894, 0.898, 1.16, "", "", "", "", "", "", "", "", 23468., 
  2.184266*^6, 59.177, 0.636, 22906., 0.621, 0.085, 11.8, "people tested", 
  "", "", "", "", "", "", "", "", "", 68.52, 3.6910558*^7, 80.08, 29.6, 
  6.769, 4.209, 7485.013, 1., 419.146, 7.14, 0.8, 47.1, "", 1.1, 76.68, 
  0.686}, {"MAR", "Africa", "Morocco", "2020-09-12", 84435., 2238., 2039.286, 
  1553., 29., 32., 2287.557, 60.633, 55.249, 42.075, 0.786, 0.867, 1.16, "", 
  "", "", "", "", "", "", "", 23130., 2.207396*^6, 59.804, 0.627, 22986., 
  0.623, 0.089, 11.3, "people tested", "", "", "", "", "", "", "", "", "", 
  68.52, 3.6910558*^7, 80.08, 29.6, 6.769, 4.209, 7485.013, 1., 419.146, 
  7.14, 0.8, 47.1, "", 1.1, 76.68, 0.686}, {"MAR", "Africa", "Morocco", 
  "2020-09-13", 86686., 2251., 2041.714, 1578., 25., 31., 2348.542, 60.985, 
  55.315, 42.752, 0.677, 0.84, 1.15, "", "", "", "", "", "", "", "", 22673., 
  2.230069*^6, 60.418, 0.614, 22859., 0.619, 0.089, 11.2, "people tested", 
  "", "", "", "", "", "", "", "", "", 68.52, 3.6910558*^7, 80.08, 29.6, 
  6.769, 4.209, 7485.013, 1., 419.146, 7.14, 0.8, 47.1, "", 1.1, 76.68, 
  0.686}, {"MAR", "Africa", "Morocco", "2020-09-14", 88203., 1517., 2060.429, 
  1614., 36., 31.429, 2389.641, 41.099, 55.822, 43.727, 0.975, 0.851, 1.14, 
  "", "", "", "", "", "", "", "", 21694., 2.251763*^6, 61.006, 0.588, 22782., 
  0.617, 0.09, 11.1, "people tested", "", "", "", "", "", "", "", "", "", 
  65.74, 3.6910558*^7, 80.08, 29.6, 6.769, 4.209, 7485.013, 1., 419.146, 
  7.14, 0.8, 47.1, "", 1.1, 76.68, 0.686}, {"MAR", "Africa", "Morocco", 
  "2020-09-15", 90324., 2121., 2086.143, 1648., 34., 31.571, 2447.105, 
  57.463, 56.519, 44.648, 0.921, 0.855, 1.13, "", "", "", "", "", "", "", "", 
  22279., 2.274042*^6, 61.61, 0.604, 22665., 0.614, 0.092, 10.9, 
  "people tested", "", "", "", "", "", "", "", "", "", 65.74, 3.6910558*^7, 
  80.08, 29.6, 6.769, 4.209, 7485.013, 1., 419.146, 7.14, 0.8, 47.1, "", 1.1, 
  76.68, 0.686}, {"MAR", "Africa", "Morocco", "2020-09-16", 92016., 1692., 
  2019.714, 1686., 38., 33.286, 2492.945, 45.841, 54.719, 45.678, 1.03, 
  0.902, 1.12, "", "", "", "", "", "", "", "", 21769., 2.295811*^6, 62.199, 
  0.59, 22521., 0.61, 0.09, 11.2, "people tested", "", "", "", "", "", "", 
  "", "", "", 65.74, 3.6910558*^7, 80.08, 29.6, 6.769, 4.209, 7485.013, 1., 
  419.146, 7.14, 0.8, 47.1, "", 1.1, 76.68, 0.686}, 
 {"MAR", "Africa", "Morocco", "2020-09-17", 94504., 2488., 2105.286, 1714., 
  28., 31.857, 2560.351, 67.406, 57.037, 46.437, 0.759, 0.863, 1.12, "", "", 
  "", "", "", "", "", "", "", "", "", "", 22609., 0.613, 0.093, 10.7, 
  "people tested", "", "", "", "", "", "", "", "", "", 65.74, 3.6910558*^7, 
  80.08, 29.6, 6.769, 4.209, 7485.013, 1., 419.146, 7.14, 0.8, 47.1, "", 1.1, 
  76.68, 0.686}, {"MAR", "Africa", "Morocco", "2020-09-18", 97264., 2760., 
  2152.429, 1755., 41., 33., 2635.127, 74.775, 58.315, 47.547, 1.111, 0.894, 
  1.11, "", "", "", "", "", "", "", "", "", 2.342307*^6, 63.459, "", 22577., 
  0.612, 0.095, 10.5, "people tested", "", "", "", "", "", "", "", "", "", 
  65.74, 3.6910558*^7, 80.08, 29.6, 6.769, 4.209, 7485.013, 1., 419.146, 
  7.14, 0.8, 47.1, "", 1.1, 76.68, 0.686}, {"MAR", "Africa", "Morocco", 
  "2020-09-19", 99816., 2552., 2197.286, 1795., 40., 34.571, 2704.267, 69.14, 
  59.53, 48.631, 1.084, 0.937, 1.1, "", "", "", "", "", "", "", "", 23874., 
  2.366181*^6, 64.106, 0.647, 22684., 0.615, 0.097, 10.3, "people tested", 
  "", "", "", "", "", "", "", "", "", 65.74, 3.6910558*^7, 80.08, 29.6, 
  6.769, 4.209, 7485.013, 1., 419.146, 7.14, 0.8, 47.1, "", 1.1, 76.68, 
  0.686}, {"MAR", "Africa", "Morocco", "2020-09-20", 101743., 1927., 2151., 
  1830., 35., 36., 2756.474, 52.207, 58.276, 49.579, 0.948, 0.975, 1.09, "", 
  "", "", "", "", "", "", "", 22934., 2.389115*^6, 64.727, 0.621, 22721., 
  0.616, 0.095, 10.6, "people tested", "", "", "", "", "", "", "", "", "", 
  65.74, 3.6910558*^7, 80.08, 29.6, 6.769, 4.209, 7485.013, 1., 419.146, 
  7.14, 0.8, 47.1, "", 1.1, 76.68, 0.686}, {"MAR", "Africa", "Morocco", 
  "2020-09-21", 103119., 1376., 2130.857, 1855., 25., 34.429, 2793.753, 
  37.279, 57.73, 50.257, 0.677, 0.933, 1.09, "", "", "", "", "", "", "", "", 
  21461., 2.410576*^6, 65.309, 0.581, 22688., 0.615, 0.094, 10.6, 
  "people tested", "", "", "", "", "", "", "", "", "", 63.89, 3.6910558*^7, 
  80.08, 29.6, 6.769, 4.209, 7485.013, 1., 419.146, 7.14, 0.8, 47.1, "", 1.1, 
  76.68, 0.686}, {"MAR", "Africa", "Morocco", "2020-09-22", 105346., 2227., 
  2146., 1889., 34., 34.429, 2854.089, 60.335, 58.141, 51.178, 0.921, 0.933, 
  1.08, "", "", "", "", "", "", "", "", 23293., 2.433869*^6, 65.94, 0.631, 
  22832., 0.619, 0.094, 10.6, "people tested", "", "", "", "", "", "", "", 
  "", "", 63.89, 3.6910558*^7, 80.08, 29.6, 6.769, 4.209, 7485.013, 1., 
  419.146, 7.14, 0.8, 47.1, "", 1.1, 76.68, 0.686}, 
 {"MAR", "Africa", "Morocco", "2020-09-23", 107743., 2397., 2246.714, 1918., 
  29., 33.143, 2919.029, 64.941, 60.869, 51.963, 0.786, 0.898, 1.08, "", "", 
  "", "", "", "", "", "", 23504., 2.457373*^6, 66.576, 0.637, 23080., 0.625, 
  0.097, 10.3, "people tested", "", "", "", "", "", "", "", "", "", 63.89, 
  3.6910558*^7, 80.08, 29.6, 6.769, 4.209, 7485.013, 1., 419.146, 7.14, 0.8, 
  47.1, "", 1.1, 76.68, 0.686}, {"MAR", "Africa", "Morocco", "2020-09-24", 
  110099., 2356., 2227.857, 1956., 38., 34.571, 2982.859, 63.83, 60.358, 
  52.993, 1.03, 0.937, 1.07, "", "", "", "", "", "", "", "", 23778., 
  2.481151*^6, 67.221, 0.644, 23156., 0.627, 0.096, 10.4, "people tested", 
  "", "", "", "", "", "", "", "", "", 63.89, 3.6910558*^7, 80.08, 29.6, 
  6.769, 4.209, 7485.013, 1., 419.146, 7.14, 0.8, 47.1, "", 1.1, 76.68, 
  0.686}, {"MAR", "Africa", "Morocco", "2020-09-25", 112522., 2423., 
  2179.714, 1998., 42., 34.714, 3048.504, 65.645, 59.054, 54.131, 1.138, 
  0.94, 1.07, "", "", "", "", "", "", "", "", 24000., 2.505151*^6, 67.871, 
  0.65, 23263., 0.63, 0.094, 10.7, "people tested", "", "", "", "", "", "", 
  "", "", "", 63.89, 3.6910558*^7, 80.08, 29.6, 6.769, 4.209, 7485.013, 1., 
  419.146, 7.14, 0.8, 47.1, "", 1.1, 76.68, 0.686}, 
 {"MAR", "Africa", "Morocco", "2020-09-26", 115241., 2719., 2203.571, 2041., 
  43., 35.143, 3122.169, 73.665, 59.7, 55.296, 1.165, 0.952, 1.07, "", "", 
  "", "", "", "", "", "", 24246., 2.529397*^6, 68.528, 0.657, 23317., 0.632, 
  0.095, 10.6, "people tested", "", "", "", "", "", "", "", "", "", 63.89, 
  3.6910558*^7, 80.08, 29.6, 6.769, 4.209, 7485.013, 1., 419.146, 7.14, 0.8, 
  47.1, "", 1.1, 76.68, 0.686}, {"MAR", "Africa", "Morocco", "2020-09-27", 
  117685., 2444., 2277.429, 2069., 28., 34.143, 3188.383, 66.214, 61.701, 
  56.054, 0.759, 0.925, 1.07, "", "", "", "", "", "", "", "", 23953., 
  2.55335*^6, 69.177, 0.649, 23462., 0.636, 0.097, 10.3, "people tested", "", 
  "", "", "", "", "", "", "", "", 63.89, 3.6910558*^7, 80.08, 29.6, 6.769, 
  4.209, 7485.013, 1., 419.146, 7.14, 0.8, 47.1, "", 1.1, 76.68, 0.686}, 
 {"MAR", "Africa", "Morocco", "2020-09-28", 119107., 1422., 2284., 2113., 
  44., 36.857, 3226.909, 38.526, 61.879, 57.246, 1.192, 0.999, 1.06, "", "", 
  "", "", "", "", "", "", 22307., 2.575657*^6, 69.781, 0.604, 23583., 0.639, 
  0.097, 10.3, "people tested", "", "", "", "", "", "", "", "", "", 63.89, 
  3.6910558*^7, 80.08, 29.6, 6.769, 4.209, 7485.013, 1., 419.146, 7.14, 0.8, 
  47.1, "", 1.1, 76.68, 0.686}, {"MAR", "Africa", "Morocco", "2020-09-29", 
  121183., 2076., 2262.429, 2152., 39., 37.571, 3283.153, 56.244, 61.295, 
  58.303, 1.057, 1.018, 1.06, "", "", "", "", "", "", "", "", 22829., 
  2.598486*^6, 70.4, 0.618, 23517., 0.637, 0.096, 10.4, "people tested", "", 
  "", "", "", "", "", "", "", "", 63.89, 3.6910558*^7, 80.08, 29.6, 6.769, 
  4.209, 7485.013, 1., 419.146, 7.14, 0.8, 47.1, "", 1.1, 76.68, 0.686}, 
 {"MAR", "Africa", "Morocco", "2020-09-30", 123653., 2470., 2272.857, 2194., 
  42., 39.429, 3350.071, 66.919, 61.577, 59.441, 1.138, 1.068, 1.06, "", "", 
  "", "", "", "", "", "", 22828., 2.621314*^6, 71.018, 0.618, 23420., 0.635, 
  0.097, 10.3, "people tested", "", "", "", "", "", "", "", "", "", 63.89, 
  3.6910558*^7, 80.08, 29.6, 6.769, 4.209, 7485.013, 1., 419.146, 7.14, 0.8, 
  47.1, "", 1.1, 76.68, 0.686}, {"MAR", "Africa", "Morocco", "2020-10-01", 
  126044., 2391., 2277.857, 2229., 35., 39., 3414.849, 64.778, 61.713, 
  60.389, 0.948, 1.057, 1.06, "", "", "", "", "", "", "", "", 22546., 
  2.64386*^6, 71.629, 0.611, 23244., 0.63, 0.098, 10.2, "people tested", "", 
  "", "", "", "", "", "", "", "", 63.89, 3.6910558*^7, 80.08, 29.6, 6.769, 
  4.209, 7485.013, 1., 419.146, 7.14, 0.8, 47.1, "", 1.1, 76.68, 0.686}, 
 {"MAR", "Africa", "Morocco", "2020-10-02", 128565., 2521., 2291.857, 2263., 
  34., 37.857, 3483.15, 68.3, 62.092, 61.31, 0.921, 1.026, 1.06, "", "", "", 
  "", "", "", "", "", 22598., 2.666458*^6, 72.241, 0.612, 23044., 0.624, 
  0.099, 10.1, "people tested", "", "", "", "", "", "", "", "", "", 63.89, 
  3.6910558*^7, 80.08, 29.6, 6.769, 4.209, 7485.013, 1., 419.146, 7.14, 0.8, 
  47.1, "", 1.1, 76.68, 0.686}, {"MAR", "Africa", "Morocco", "2020-10-03", 
  131228., 2663., 2283.857, 2293., 30., 36., 3555.297, 72.147, 61.875, 
  62.123, 0.813, 0.975, 1.07, "", "", "", "", "", "", "", "", 22678., 
  2.689136*^6, 72.855, 0.614, 22820., 0.618, 0.1, 10., "people tested", "", 
  "", "", "", "", "", "", "", "", 63.89, 3.6910558*^7, 80.08, 29.6, 6.769, 
  4.209, 7485.013, 1., 419.146, 7.14, 0.8, 47.1, "", 1.1, 76.68, 0.686}, 
 {"MAR", "Africa", "Morocco", "2020-10-04", 133272., 2044., 2226.714, 2330., 
  37., 37.286, 3610.674, 55.377, 60.327, 63.126, 1.002, 1.01, 1.08, "", "", 
  "", "", "", "", "", "", 22067., 2.711203*^6, 73.453, 0.598, 22550., 0.611, 
  0.099, 10.1, "people tested", "", "", "", "", "", "", "", "", "", 63.89, 
  3.6910558*^7, 80.08, 29.6, 6.769, 4.209, 7485.013, 1., 419.146, 7.14, 0.8, 
  47.1, "", 1.1, 76.68, 0.686}, {"MAR", "Africa", "Morocco", "2020-10-05", 
  134695., 1423., 2226.857, 2369., 39., 36.571, 3649.227, 38.553, 60.331, 
  64.182, 1.057, 0.991, 1.09, "", "", "", "", "", "", "", "", 20704., 
  2.731907*^6, 74.014, 0.561, 22321., 0.605, 0.1, 10., "people tested", "", 
  "", "", "", "", "", "", "", "", 63.89, 3.6910558*^7, 80.08, 29.6, 6.769, 
  4.209, 7485.013, 1., 419.146, 7.14, 0.8, 47.1, "", 1.1, 76.68, 0.686}, 
 {"MAR", "Africa", "Morocco", "2020-10-06", 137248., 2553., 2295., 2410., 
  41., 36.857, 3718.394, 69.167, 62.177, 65.293, 1.111, 0.999, 1.1, "", "", 
  "", "", "", "", "", "", 21975., 2.753882*^6, 74.61, 0.595, 22199., 0.601, 
  0.103, 9.7, "people tested", "", "", "", "", "", "", "", "", "", 60.19, 
  3.6910558*^7, 80.08, 29.6, 6.769, 4.209, 7485.013, 1., 419.146, 7.14, 0.8, 
  47.1, "", 1.1, 76.68, 0.686}, {"MAR", "Africa", "Morocco", "2020-10-07", 
  140024., 2776., 2338.714, 2439., 29., 35., 3793.603, 75.209, 63.362, 
  66.079, 0.786, 0.948, 1.11, "", "", "", "", "", "", "", "", 24483., 
  2.778365*^6, 75.273, 0.663, 22436., 0.608, 0.104, 9.6, "people tested", "", 
  "", "", "", "", "", "", "", "", 60.19, 3.6910558*^7, 80.08, 29.6, 6.769, 
  4.209, 7485.013, 1., 419.146, 7.14, 0.8, 47.1, "", 1.1, 76.68, 0.686}, 
 {"MAR", "Africa", "Morocco", "2020-10-08", 142953., 2929., 2415.571, 2486., 
  47., 36.714, 3872.957, 79.354, 65.444, 67.352, 1.273, 0.995, 1.12, "", "", 
  "", "", "", "", "", "", 25126., 2.803491*^6, 75.954, 0.681, 22804., 0.618, 
  0.106, 9.4, "people tested", "", "", "", "", "", "", "", "", "", 60.19, 
  3.6910558*^7, 80.08, 29.6, 6.769, 4.209, 7485.013, 1., 419.146, 7.14, 0.8, 
  47.1, "", 1.1, 76.68, 0.686}, {"MAR", "Africa", "Morocco", "2020-10-09", 
  146398., 3445., 2547.571, 2530., 44., 38.143, 3966.291, 93.334, 69.02, 
  68.544, 1.192, 1.033, 1.13, "", "", "", "", "", "", "", "", 25162., 
  2.828653*^6, 76.635, 0.682, 23171., 0.628, 0.11, 9.1, "people tested", "", 
  "", "", "", "", "", "", "", "", 60.19, 3.6910558*^7, 80.08, 29.6, 6.769, 
  4.209, 7485.013, 1., 419.146, 7.14, 0.8, 47.1, "", 1.1, 76.68, 0.686}, 
 {"MAR", "Africa", "Morocco", "2020-10-10", 149841., 3443., 2659., 2572., 
  42., 39.857, 4059.57, 93.28, 72.039, 69.682, 1.138, 1.08, 1.13, "", "", "", 
  "", "", "", "", "", 25131., 2.853784*^6, 77.316, 0.681, 23521., 0.637, 
  0.113, 8.8, "people tested", "", "", "", "", "", "", "", "", "", 60.19, 
  3.6910558*^7, 80.08, 29.6, 6.769, 4.209, 7485.013, 1., 419.146, 7.14, 0.8, 
  47.1, "", 1.1, 76.68, 0.686}, {"MAR", "Africa", "Morocco", "2020-10-11", 
  152404., 2563., 2733.143, 2605., 33., 39.286, 4129.008, 69.438, 74.048, 
  70.576, 0.894, 1.064, 1.13, "", "", "", "", "", "", "", "", 23718., 
  2.877502*^6, 77.959, 0.643, 23757., 0.644, 0.115, 8.7, "people tested", "", 
  "", "", "", "", "", "", "", "", 60.19, 3.6910558*^7, 80.08, 29.6, 6.769, 
  4.209, 7485.013, 1., 419.146, 7.14, 0.8, 47.1, "", 1.1, 76.68, 0.686}, 
 {"MAR", "Africa", "Morocco", "2020-10-12", 153761., 1357., 2723.714, 2636., 
  31., 38.143, 4165.773, 36.765, 73.792, 71.416, 0.84, 1.033, 1.12, "", "", 
  "", "", "", "", "", "", 20309., 2.897811*^6, 78.509, 0.55, 23701., 0.642, 
  0.115, 8.7, "people tested", "", "", "", "", "", "", "", "", "", 60.19, 
  3.6910558*^7, 80.08, 29.6, 6.769, 4.209, 7485.013, 1., 419.146, 7.14, 0.8, 
  47.1, "", 1.1, 76.68, 0.686}, {"MAR", "Africa", "Morocco", "2020-10-13", 
  156946., 3185., 2814., 2685., 49., 39.286, 4252.063, 86.29, 76.238, 72.743, 
  1.328, 1.064, 1.13, "", "", "", "", "", "", "", "", 24200., 2.922011*^6, 
  79.165, 0.656, 24018., 0.651, 0.117, 8.5, "people tested", "", "", "", "", 
  "", "", "", "", "", 60.19, 3.6910558*^7, 80.08, 29.6, 6.769, 4.209, 
  7485.013, 1., 419.146, 7.14, 0.8, 47.1, "", 1.1, 76.68, 0.686}, 
 {"MAR", "Africa", "Morocco", "2020-10-14", 160333., 3387., 2901.286, 2726., 
  41., 41., 4343.825, 91.762, 78.603, 73.854, 1.111, 1.111, 1.13, "", "", "", 
  "", "", "", "", "", 24448., 2.946459*^6, 79.827, 0.662, 24013., 0.651, 
  0.121, 8.3, "people tested", "", "", "", "", "", "", "", "", "", 60.19, 
  3.6910558*^7, 80.08, 29.6, 6.769, 4.209, 7485.013, 1., 419.146, 7.14, 0.8, 
  47.1, "", 1.1, 76.68, 0.686}, {"MAR", "Africa", "Morocco", "2020-10-15", 
  163650., 3317., 2956.714, 2772., 46., 40.857, 4433.691, 89.866, 80.105, 
  75.1, 1.246, 1.107, 1.13, "", "", "", "", "", "", "", "", 23428., 
  2.969887*^6, 80.462, 0.635, 23771., 0.644, 0.124, 8., "people tested", "", 
  "", "", "", "", "", "", "", "", 60.19, 3.6910558*^7, 80.08, 29.6, 6.769, 
  4.209, 7485.013, 1., 419.146, 7.14, 0.8, 47.1, "", 1.1, 76.68, 0.686}, 
 {"MAR", "Africa", "Morocco", "2020-10-16", 167148., 3498., 2964.286, 2818., 
  46., 41.143, 4528.46, 94.77, 80.31, 76.347, 1.246, 1.115, 1.13, "", "", "", 
  "", "", "", "", "", 23601., 2.993488*^6, 81.101, 0.639, 23548., 0.638, 
  0.126, 7.9, "people tested", "", "", "", "", "", "", "", "", "", 60.19, 
  3.6910558*^7, 80.08, 29.6, 6.769, 4.209, 7485.013, 1., 419.146, 7.14, 0.8, 
  47.1, "", 1.1, 76.68, 0.686}, {"MAR", "Africa", "Morocco", "2020-10-17", 
  170911., 3763., 3010., 2878., 60., 43.714, 4630.41, 101.949, 81.548, 
  77.972, 1.626, 1.184, 1.13, "", "", "", "", "", "", "", "", 24000., 
  3.017488*^6, 81.751, 0.65, 23386., 0.634, 0.129, 7.8, "people tested", "", 
  "", "", "", "", "", "", "", "", 60.19, 3.6910558*^7, 80.08, 29.6, 6.769, 
  4.209, 7485.013, 1., 419.146, 7.14, 0.8, 47.1, "", 1.1, 76.68, 0.686}, 
 {"MAR", "Africa", "Morocco", "2020-10-18", 173632., 2721., 3032.571, 2928., 
  50., 46.143, 4704.128, 73.719, 82.16, 79.327, 1.355, 1.25, 1.12, "", "", 
  "", "", "", "", "", "", 22693., 3.040181*^6, 82.366, 0.615, 23240., 0.63, 
  0.13, 7.7, "people tested", "", "", "", "", "", "", "", "", "", 60.19, 
  3.6910558*^7, 80.08, 29.6, 6.769, 4.209, 7485.013, 1., 419.146, 7.14, 0.8, 
  47.1, "", 1.1, 76.68, 0.686}, {"MAR", "Africa", "Morocco", "2020-10-19", 
  175749., 2117., 3141.143, 2976., 48., 48.571, 4761.483, 57.355, 85.101, 
  80.627, 1.3, 1.316, 1.12, "", "", "", "", "", "", "", "", 21038., 
  3.061219*^6, 82.936, 0.57, 23344., 0.632, 0.135, 7.4, "people tested", "", 
  "", "", "", "", "", "", "", "", 60.19, 3.6910558*^7, 80.08, 29.6, 6.769, 
  4.209, 7485.013, 1., 419.146, 7.14, 0.8, 47.1, "", 1.1, 76.68, 0.686}, 
 {"MAR", "Africa", "Morocco", "2020-10-20", 179003., 3254., 3151., 3027., 
  51., 48.857, 4849.642, 88.159, 85.369, 82.009, 1.382, 1.324, 1.12, "", "", 
  "", "", "", "", "", "", 23309., 3.084528*^6, 83.568, 0.631, 23217., 0.629, 
  0.136, 7.4, "people tested", "", "", "", "", "", "", "", "", "", 60.19, 
  3.6910558*^7, 80.08, 29.6, 6.769, 4.209, 7485.013, 1., 419.146, 7.14, 0.8, 
  47.1, "", 1.1, 76.68, 0.686}, {"MAR", "Africa", "Morocco", "2020-10-21", 
  182580., 3577., 3178.143, 3079., 52., 50.429, 4946.552, 96.91, 86.104, 
  83.418, 1.409, 1.366, 1.12, "", "", "", "", "", "", "", "", 22902., 
  3.10743*^6, 84.188, 0.62, 22996., 0.623, 0.138, 7.2, "people tested", "", 
  "", "", "", "", "", "", "", "", 60.19, 3.6910558*^7, 80.08, 29.6, 6.769, 
  4.209, 7485.013, 1., 419.146, 7.14, 0.8, 47.1, "", 1.1, 76.68, 0.686}, 
 {"MAR", "Africa", "Morocco", "2020-10-22", 186731., 4151., 3297.286, 3132., 
  53., 51.429, 5059.013, 112.461, 89.332, 84.854, 1.436, 1.393, 1.12, "", "", 
  "", "", "", "", "", "", 23336., 3.130766*^6, 84.82, 0.632, 22983., 0.623, 
  0.143, 7., "people tested", "", "", "", "", "", "", "", "", "", 60.19, 
  3.6910558*^7, 80.08, 29.6, 6.769, 4.209, 7485.013, 1., 419.146, 7.14, 0.8, 
  47.1, "", 1.1, 76.68, 0.686}, {"MAR", "Africa", "Morocco", "2020-10-23", 
  190416., 3685., 3324., 3205., 73., 55.286, 5158.849, 99.836, 90.056, 
  86.832, 1.978, 1.498, 1.12, "", "", "", "", "", "", "", "", 22705., 
  3.153471*^6, 85.435, 0.615, 22855., 0.619, 0.145, 6.9, "people tested", "", 
  "", "", "", "", "", "", "", "", 65.74, 3.6910558*^7, 80.08, 29.6, 6.769, 
  4.209, 7485.013, 1., 419.146, 7.14, 0.8, 47.1, "", 1.1, 76.68, 0.686}, 
 {"MAR", "Africa", "Morocco", "2020-10-24", 194461., 4045., 3364.286, 3255., 
  50., 53.857, 5268.438, 109.589, 91.147, 88.186, 1.355, 1.459, 1.11, "", "", 
  "", "", "", "", "", "", 22778., 3.176249*^6, 86.053, 0.617, 22680., 0.614, 
  0.148, 6.7, "people tested", "", "", "", "", "", "", "", "", "", 65.74, 
  3.6910558*^7, 80.08, 29.6, 6.769, 4.209, 7485.013, 1., 419.146, 7.14, 0.8, 
  47.1, "", 1.1, 76.68, 0.686}, {"MAR", "Africa", "Morocco", "2020-10-25", 
  197481., 3020., 3407., 3301., 46., 53.286, 5350.258, 81.819, 92.304, 
  89.432, 1.246, 1.444, 1.11, "", "", "", "", "", "", "", "", 21368., 
  3.197617*^6, 86.631, 0.579, 22491., 0.609, 0.151, 6.6, "people tested", "", 
  "", "", "", "", "", "", "", "", 65.74, 3.6910558*^7, 80.08, 29.6, 6.769, 
  4.209, 7485.013, 1., 419.146, 7.14, 0.8, 47.1, "", 1.1, 76.68, 0.686}, 
 {"MAR", "Africa", "Morocco", "2020-10-26", 199745., 2264., 3428., 3373., 
  72., 56.714, 5411.595, 61.337, 92.873, 91.383, 1.951, 1.537, 1.11, "", "", 
  "", "", "", "", "", "", 20361., 3.217978*^6, 87.183, 0.552, 22394., 0.607, 
  0.153, 6.5, "people tested", "", "", "", "", "", "", "", "", "", 68.52, 
  3.6910558*^7, 80.08, 29.6, 6.769, 4.209, 7485.013, 1., 419.146, 7.14, 0.8, 
  47.1, "", 1.1, 76.68, 0.686}, {"MAR", "Africa", "Morocco", "2020-10-27", 
  203733., 3988., 3532.857, 3445., 72., 59.714, 5519.64, 108.045, 95.714, 
  93.334, 1.951, 1.618, 1.11, "", "", "", "", "", "", "", "", 22780., 
  3.240758*^6, 87.8, 0.617, 22319., 0.605, 0.158, 6.3, "people tested", "", 
  "", "", "", "", "", "", "", "", 65.74, 3.6910558*^7, 80.08, 29.6, 6.769, 
  4.209, 7485.013, 1., 419.146, 7.14, 0.8, 47.1, "", 1.1, 76.68, 0.686}, 
 {"MAR", "Africa", "Morocco", "2020-10-28", 207718., 3985., 3591.143, 3506., 
  61., 61., 5627.604, 107.964, 97.293, 94.986, 1.653, 1.653, 1.11, "", "", 
  "", "", "", "", "", "", 22086., 3.262844*^6, 88.399, 0.598, 22202., 0.602, 
  0.162, 6.2, "people tested", "", "", "", "", "", "", "", "", "", 65.74, 
  3.6910558*^7, 80.08, 29.6, 6.769, 4.209, 7485.013, 1., 419.146, 7.14, 0.8, 
  47.1, "", 1.1, 76.68, 0.686}, {"MAR", "Africa", "Morocco", "2020-10-29", 
  212038., 4320., 3615.286, 3572., 66., 62.857, 5744.644, 117.04, 97.947, 
  96.774, 1.788, 1.703, 1.11, "", "", "", "", "", "", "", "", 22201., 
  3.285045*^6, 89., 0.601, 22040., 0.597, 0.164, 6.1, "people tested", "", 
  "", "", "", "", "", "", "", "", 65.74, 3.6910558*^7, 80.08, 29.6, 6.769, 
  4.209, 7485.013, 1., 419.146, 7.14, 0.8, 47.1, "", 1.1, 76.68, 0.686}, 
 {"MAR", "Africa", "Morocco", "2020-10-30", 215294., 3256., 3554., 3625., 
  53., 60., 5832.857, 88.213, 96.287, 98.21, 1.436, 1.626, 1.11, "", "", "", 
  "", "", "", "", "", 20278., 3.305323*^6, 89.55, 0.549, 21693., 0.588, 
  0.164, 6.1, "people tested", "", "", "", "", "", "", "", "", "", 60.19, 
  3.6910558*^7, 80.08, 29.6, 6.769, 4.209, 7485.013, 1., 419.146, 7.14, 0.8, 
  47.1, "", 1.1, 76.68, 0.686}, {"MAR", "Africa", "Morocco", "2020-10-31", 
  219084., 3790., 3517.571, 3695., 70., 62.857, 5935.537, 102.681, 95.3, 
  100.107, 1.896, 1.703, 1.12, "", "", "", "", "", "", "", "", 21327., 
  3.32665*^6, 90.127, 0.578, 21486., 0.582, 0.164, 6.1, "people tested", "", 
  "", "", "", "", "", "", "", "", 60.19, 3.6910558*^7, 80.08, 29.6, 6.769, 
  4.209, 7485.013, 1., 419.146, 7.14, 0.8, 47.1, "", 1.1, 76.68, 0.686}, 
 {"MAR", "Africa", "Morocco", "2020-11-01", 222544., 3460., 3580.429, 3762., 
  67., 65.857, 6029.278, 93.74, 97.003, 101.922, 1.815, 1.784, 1.13, "", "", 
  "", "", "", "", "", "", 21222., 3.347872*^6, 90.702, 0.575, 21465., 0.582, 
  0.167, 6., "people tested", "", "", "", "", "", "", "", "", "", 60.19, 
  3.6910558*^7, 80.08, 29.6, 6.769, 4.209, 7485.013, 1., 419.146, 7.14, 0.8, 
  47.1, "", 1.1, 76.68, 0.686}, {"MAR", "Africa", "Morocco", "2020-11-02", 
  225070., 2526., 3617.857, 3826., 64., 64.714, 6097.713, 68.436, 98.017, 
  103.656, 1.734, 1.753, 1.15, "", "", "", "", "", "", "", "", 19799., 
  3.367671*^6, 91.239, 0.536, 21385., 0.579, 0.169, 5.9, "people tested", "", 
  "", "", "", "", "", "", "", "", 60.19, 3.6910558*^7, 80.08, 29.6, 6.769, 
  4.209, 7485.013, 1., 419.146, 7.14, 0.8, 47.1, "", 1.1, 76.68, 0.686}, 
 {"MAR", "Africa", "Morocco", "2020-11-03", 229565., 4495., 3690.286, 3900., 
  74., 65., 6219.494, 121.781, 99.979, 105.661, 2.005, 1.761, 1.16, "", "", 
  "", "", "", "", "", "", 20871., 3.388542*^6, 91.804, 0.565, 21112., 0.572, 
  0.175, 5.7, "people tested", "", "", "", "", "", "", "", "", "", 60.19, 
  3.6910558*^7, 80.08, 29.6, 6.769, 4.209, 7485.013, 1., 419.146, 7.14, 0.8, 
  47.1, "", 1.1, 76.68, 0.686}, {"MAR", "Africa", "Morocco", "2020-11-04", 
  235310., 5745., 3941.714, 3982., 82., 68., 6375.141, 155.647, 106.791, 
  107.882, 2.222, 1.842, 1.17, "", "", "", "", "", "", "", "", 21511., 
  3.410053*^6, 92.387, 0.583, 21030., 0.57, 0.187, 5.3, "people tested", "", 
  "", "", "", "", "", "", "", "", 60.19, 3.6910558*^7, 80.08, 29.6, 6.769, 
  4.209, 7485.013, 1., 419.146, 7.14, 0.8, 47.1, "", 1.1, 76.68, 0.686}, 
 {"MAR", "Africa", "Morocco", "2020-11-05", 240951., 5641., 4130.429, 4059., 
  77., 69.571, 6527.97, 152.829, 111.904, 109.969, 2.086, 1.885, 1.18, "", 
  "", "", "", "", "", "", "", 20807., 3.43086*^6, 92.951, 0.564, 20831., 
  0.564, 0.198, 5., "people tested", "", "", "", "", "", "", "", "", "", 
  60.19, 3.6910558*^7, 80.08, 29.6, 6.769, 4.209, 7485.013, 1., 419.146, 
  7.14, 0.8, 47.1, "", 1.1, 76.68, 0.686}, {"MAR", "Africa", "Morocco", 
  "2020-11-06", 246349., 5398., 4436.429, 4127., 68., 71.714, 6674.215, 
  146.245, 120.194, 111.811, 1.842, 1.943, 1.17, "", "", "", "", "", "", "", 
  "", 20591., 3.451451*^6, 93.509, 0.558, 20875., 0.566, 0.213, 4.7, 
  "people tested", "", "", "", "", "", "", "", "", "", 60.19, 3.6910558*^7, 
  80.08, 29.6, 6.769, 4.209, 7485.013, 1., 419.146, 7.14, 0.8, 47.1, "", 1.1, 
  76.68, 0.686}, {"MAR", "Africa", "Morocco", "2020-11-07", 252185., 5836., 
  4728.714, 4197., 70., 71.714, 6832.327, 158.112, 128.113, 113.707, 1.896, 
  1.943, 1.16, "", "", "", "", "", "", "", "", 19993., 3.471444*^6, 94.05, 
  0.542, 20685., 0.56, 0.229, 4.4, "people tested", "", "", "", "", "", "", 
  "", "", "", 60.19, 3.6910558*^7, 80.08, 29.6, 6.769, 4.209, 7485.013, 1., 
  419.146, 7.14, 0.8, 47.1, "", 1.1, 76.68, 0.686}, 
 {"MAR", "Africa", "Morocco", "2020-11-08", 256781., 4596., 4891., 4272., 
  75., 72.857, 6956.844, 124.517, 132.51, 115.739, 2.032, 1.974, 1.15, "", 
  "", "", "", "", "", "", "", 19870., 3.491314*^6, 94.588, 0.538, 20492., 
  0.555, 0.239, 4.2, "people tested", "", "", "", "", "", "", "", "", "", 
  60.19, 3.6910558*^7, 80.08, 29.6, 6.769, 4.209, 7485.013, 1., 419.146, 
  7.14, 0.8, 47.1, "", 1.1, 76.68, 0.686}, {"MAR", "Africa", "Morocco", 
  "2020-11-09", 259951., 3170., 4983., 4356., 84., 75.714, 7042.727, 85.883, 
  135.002, 118.015, 2.276, 2.051, 1.13, "", "", "", "", "", "", "", "", 
  19103., 3.510417*^6, 95.106, 0.518, 20392., 0.552, 0.244, 4.1, 
  "people tested", "", "", "", "", "", "", "", "", "", 60.19, 3.6910558*^7, 
  80.08, 29.6, 6.769, 4.209, 7485.013, 1., 419.146, 7.14, 0.8, 47.1, "", 1.1, 
  76.68, 0.686}, {"MAR", "Africa", "Morocco", "2020-11-10", 265165., 5214., 
  5085.714, 4425., 69., 75., 7183.988, 141.26, 137.785, 119.884, 1.869, 
  2.032, 1.12, "", "", "", "", "", "", "", "", 20983., 3.5314*^6, 95.675, 
  0.568, 20408., 0.553, 0.249, 4., "people tested", "", "", "", "", "", "", 
  "", "", "", 66.2, 3.6910558*^7, 80.08, 29.6, 6.769, 4.209, 7485.013, 1., 
  419.146, 7.14, 0.8, 47.1, "", 1.1, 76.68, 0.686}, 
 {"MAR", "Africa", "Morocco", "2020-11-11", 270626., 5461., 5045.143, 4506., 
  81., 74.857, 7331.94, 147.952, 136.686, 122.079, 2.194, 2.028, 1.11, "", 
  "", "", "", "", "", "", "", 21727., 3.553127*^6, 96.263, 0.589, 20439., 
  0.554, 0.247, 4.1, "people tested", "", "", "", "", "", "", "", "", "", 
  66.2, 3.6910558*^7, 80.08, 29.6, 6.769, 4.209, 7485.013, 1., 419.146, 7.14, 
  0.8, 47.1, "", 1.1, 76.68, 0.686}, {"MAR", "Africa", "Morocco", 
  "2020-11-12", 276821., 6195., 5124.286, 4570., 64., 73., 7499.778, 167.838, 
  138.83, 123.813, 1.734, 1.978, 1.1, "", "", "", "", "", "", "", "", 23565., 
  3.576692*^6, 96.902, 0.638, 20833., 0.564, 0.246, 4.1, "people tested", "", 
  "", "", "", "", "", "", "", "", 66.2, 3.6910558*^7, 80.08, 29.6, 6.769, 
  4.209, 7485.013, 1., 419.146, 7.14, 0.8, 47.1, "", 1.1, 76.68, 0.686}, 
 {"MAR", "Africa", "Morocco", "2020-11-13", 282336., 5515., 5141., 4631., 
  61., 72., 7649.193, 149.415, 139.283, 125.465, 1.653, 1.951, 1.08, "", "", 
  "", "", "", "", "", "", 23704., 3.600396*^6, 97.544, 0.642, 21278., 0.576, 
  0.242, 4.1, "people tested", "", "", "", "", "", "", "", "", "", 66.2, 
  3.6910558*^7, 80.08, 29.6, 6.769, 4.209, 7485.013, 1., 419.146, 7.14, 0.8, 
  47.1, "", 1.1, 76.68, 0.686}, {"MAR", "Africa", "Morocco", "2020-11-14", 
  288211., 5875., 5146.571, 4697., 66., 71.429, 7808.362, 159.169, 139.434, 
  127.254, 1.788, 1.935, 1.07, "", "", "", "", "", "", "", "", 23123., 
  3.623519*^6, 98.17, 0.626, 21725., 0.589, 0.237, 4.2, "people tested", "", 
  "", "", "", "", "", "", "", "", 66.2, 3.6910558*^7, 80.08, 29.6, 6.769, 
  4.209, 7485.013, 1., 419.146, 7.14, 0.8, 47.1, "", 1.1, 76.68, 0.686}, 
 {"MAR", "Africa", "Morocco", "2020-11-15", 293177., 4966., 5199.429, 4779., 
  82., 72.429, 7942.903, 134.541, 140.866, 129.475, 2.222, 1.962, 1.05, "", 
  "", "", "", "", "", "", "", 22811., 3.64633*^6, 98.788, 0.618, 22145., 0.6, 
  0.235, 4.3, "people tested", "", "", "", "", "", "", "", "", "", 66.2, 
  3.6910558*^7, 80.08, 29.6, 6.769, 4.209, 7485.013, 1., 419.146, 7.14, 0.8, 
  47.1, "", 1.1, 76.68, 0.686}, {"MAR", "Africa", "Morocco", "2020-11-16", 
  296189., 3012., 5176.857, 4850., 71., 70.571, 8024.506, 81.603, 140.254, 
  131.399, 1.924, 1.912, 1.03, "", "", "", "", "", "", "", "", 18332., 
  3.664662*^6, 99.285, 0.497, 22035., 0.597, 0.235, 4.3, "people tested", "", 
  "", "", "", "", "", "", "", "", 66.2, 3.6910558*^7, 80.08, 29.6, 6.769, 
  4.209, 7485.013, 1., 419.146, 7.14, 0.8, 47.1, "", 1.1, 76.68, 0.686}, 
 {"MAR", "Africa", "Morocco", "2020-11-17", 301604., 5415., 5205.571, 4932., 
  82., 72.429, 8171.212, 146.706, 141.032, 133.62, 2.222, 1.962, 1.01, "", 
  "", "", "", "", "", "", "", 23563., 3.688225*^6, 99.923, 0.638, 22404., 
  0.607, 0.232, 4.3, "people tested", "", "", "", "", "", "", "", "", "", 
  66.2, 3.6910558*^7, 80.08, 29.6, 6.769, 4.209, 7485.013, 1., 419.146, 7.14, 
  0.8, 47.1, "", 1.1, 76.68, 0.686}, {"MAR", "Africa", "Morocco", 
  "2020-11-18", 306995., 5391., 5195.571, 5013., 81., 72.429, 8317.268, 
  146.056, 140.761, 135.815, 2.194, 1.962, 0.99, "", "", "", "", "", "", "", 
  "", 22819., 3.711044*^6, 100.542, 0.618, 22560., 0.611, 0.23, 4.3, 
  "people tested", "", "", "", "", "", "", "", "", "", 66.2, 3.6910558*^7, 
  80.08, 29.6, 6.769, 4.209, 7485.013, 1., 419.146, 7.14, 0.8, 47.1, "", 1.1, 
  76.68, 0.686}, {"MAR", "Africa", "Morocco", "2020-11-19", 311554., 4559., 
  4961.857, 5090., 77., 74.286, 8440.783, 123.515, 134.429, 137.901, 2.086, 
  2.013, 0.97, "", "", "", "", "", "", "", "", 22490., 3.733534*^6, 101.151, 
  0.609, 22406., 0.607, 0.221, 4.5, "people tested", "", "", "", "", "", "", 
  "", "", "", 66.2, 3.6910558*^7, 80.08, 29.6, 6.769, 4.209, 7485.013, 1., 
  419.146, 7.14, 0.8, 47.1, "", 1.1, 76.68, 0.686}, 
 {"MAR", "Africa", "Morocco", "2020-11-20", 316260., 4706., 4846.286, 5182., 
  92., 78.714, 8568.28, 127.497, 131.298, 140.393, 2.493, 2.133, 0.96, "", 
  "", "", "", "", "", "", "", 20190., 3.753724*^6, 101.698, 0.547, 21904., 
  0.593, 0.221, 4.5, "people tested", "", "", "", "", "", "", "", "", "", 
  66.2, 3.6910558*^7, 80.08, 29.6, 6.769, 4.209, 7485.013, 1., 419.146, 7.14, 
  0.8, 47.1, "", 1.1, 76.68, 0.686}, {"MAR", "Africa", "Morocco", 
  "2020-11-21", 320962., 4702., 4678.714, 5256., 74., 79.857, 8695.669, 
  127.389, 126.758, 142.398, 2.005, 2.164, 0.95, "", "", "", "", "", "", "", 
  "", 22954., 3.776678*^6, 102.32, 0.622, 21880., 0.593, 0.214, 4.7, 
  "people tested", "", "", "", "", "", "", "", "", "", 66.2, 3.6910558*^7, 
  80.08, 29.6, 6.769, 4.209, 7485.013, 1., 419.146, 7.14, 0.8, 47.1, "", 1.1, 
  76.68, 0.686}, {"MAR", "Africa", "Morocco", "2020-11-22", 324941., 3979., 
  4537.714, 5316., 60., 76.714, 8803.47, 107.801, 122.938, 144.024, 1.626, 
  2.078, 0.95, "", "", "", "", "", "", "", "", 20198., 3.796876*^6, 102.867, 
  0.547, 21507., 0.583, 0.211, 4.7, "people tested", "", "", "", "", "", "", 
  "", "", "", 66.2, 3.6910558*^7, 80.08, 29.6, 6.769, 4.209, 7485.013, 1., 
  419.146, 7.14, 0.8, 47.1, "", 1.1, 76.68, 0.686}, 
 {"MAR", "Africa", "Morocco", "2020-11-23", 327528., 2587., 4477., 5396., 
  80., 78., 8873.559, 70.088, 121.293, 146.191, 2.167, 2.113, 0.94, "", "", 
  "", "", "", "", "", "", 17566., 3.814442*^6, 103.343, 0.476, 21397., 0.58, 
  0.209, 4.8, "people tested", "", "", "", "", "", "", "", "", "", 66.2, 
  3.6910558*^7, 80.08, 29.6, 6.769, 4.209, 7485.013, 1., 419.146, 7.14, 0.8, 
  47.1, "", 1.1, 76.68, 0.686}, {"MAR", "Africa", "Morocco", "2020-11-24", 
  331527., 3999., 4274.714, 5469., 73., 76.714, 8981.902, 108.343, 115.813, 
  148.169, 1.978, 2.078, 0.93, "", "", "", "", "", "", "", "", 19107., 
  3.833549*^6, 103.86, 0.518, 20761., 0.562, 0.206, 4.9, "people tested", "", 
  "", "", "", "", "", "", "", "", 66.2, 3.6910558*^7, 80.08, 29.6, 6.769, 
  4.209, 7485.013, 1., 419.146, 7.14, 0.8, 47.1, "", 1.1, 76.68, 0.686}, 
 {"MAR", "Africa", "Morocco", "2020-11-25", 336506., 4979., 4215.857, 5539., 
  70., 75.143, 9116.795, 134.894, 114.218, 150.065, 1.896, 2.036, 0.93, "", 
  "", "", "", "", "", "", "", 20953., 3.854502*^6, 104.428, 0.568, 20494., 
  0.555, 0.206, 4.9, "people tested", "", "", "", "", "", "", "", "", "", 
  66.2, 3.6910558*^7, 80.08, 29.6, 6.769, 4.209, 7485.013, 1., 419.146, 7.14, 
  0.8, 47.1, "", 1.1, 76.68, 0.686}, {"MAR", "Africa", "Morocco", 
  "2020-11-26", 340684., 4178., 4161.429, 5619., 80., 75.571, 9229.988, 
  113.193, 112.744, 152.233, 2.167, 2.047, 0.93, "", "", "", "", "", "", "", 
  "", 21428., 3.87593*^6, 105.009, 0.581, 20342., 0.551, 0.205, 4.9, 
  "people tested", "", "", "", "", "", "", "", "", "", 66.2, 3.6910558*^7, 
  80.08, 29.6, 6.769, 4.209, 7485.013, 1., 419.146, 7.14, 0.8, 47.1, "", 1.1, 
  76.68, 0.686}, {"MAR", "Africa", "Morocco", "2020-11-27", 345276., 4592., 
  4145.143, 5689., 70., 72.429, 9354.397, 124.409, 112.302, 154.129, 1.896, 
  1.962, 0.92, "", "", "", "", "", "", "", "", 22017., 3.897947*^6, 105.605, 
  0.596, 20603., 0.558, 0.201, 5., "people tested", "", "", "", "", "", "", 
  "", "", "", 66.2, 3.6910558*^7, 80.08, 29.6, 6.769, 4.209, 7485.013, 1., 
  419.146, 7.14, 0.8, 47.1, "", 1.1, 76.68, 0.686}, 
 {"MAR", "Africa", "Morocco", "2020-11-28", 349688., 4412., 4103.714, 5739., 
  50., 69., 9473.929, 119.532, 111.18, 155.484, 1.355, 1.869, 0.92, "", "", 
  "", "", "", "", "", "", 22223., 3.92017*^6, 106.207, 0.602, 20499., 0.555, 
  0.2, 5., "people tested", "", "", "", "", "", "", "", "", "", 66.2, 
  3.6910558*^7, 80.08, 29.6, 6.769, 4.209, 7485.013, 1., 419.146, 7.14, 0.8, 
  47.1, "", 1.1, 76.68, 0.686}, {"MAR", "Africa", "Morocco", "2020-11-29", 
  353803., 4115., 4123.143, 5789., 50., 67.571, 9585.415, 111.486, 111.706, 
  156.839, 1.355, 1.831, 0.92, "", "", "", "", "", "", "", "", 19180., 
  3.93935*^6, 106.727, 0.52, 20353., 0.551, 0.203, 4.9, "people tested", "", 
  "", "", "", "", "", "", "", "", 66.2, 3.6910558*^7, 80.08, 29.6, 6.769, 
  4.209, 7485.013, 1., 419.146, 7.14, 0.8, 47.1, "", 1.1, 76.68, 0.686}, 
 {"MAR", "Africa", "Morocco", "2020-11-30", 356336., 2533., 4115.429, 5846., 
  57., 64.286, 9654.04, 68.625, 111.497, 158.383, 1.544, 1.742, 0.91, "", "", 
  "", "", "", "", "", "", 14550., 3.9539*^6, 107.121, 0.394, 19923., 0.54, 
  0.207, 4.8, "people tested", "", "", "", "", "", "", "", "", "", 66.2, 
  3.6910558*^7, 80.08, 29.6, 6.769, 4.209, 7485.013, 1., 419.146, 7.14, 0.8, 
  47.1, "", 1.1, 76.68, 0.686}, {"MAR", "Africa", "Morocco", "2020-12-01", 
  359844., 3508., 4045.286, 5915., 69., 63.714, 9749.08, 95.041, 109.597, 
  160.252, 1.869, 1.726, 0.9, "", "", "", "", "", "", "", "", 20885., 
  3.974785*^6, 107.687, 0.566, 20177., 0.547, 0.2, 5., "people tested", "", 
  "", "", "", "", "", "", "", "", 66.2, 3.6910558*^7, 80.08, 29.6, 6.769, 
  4.209, 7485.013, 1., 419.146, 7.14, 0.8, 47.1, "", 1.1, 76.68, 0.686}, 
 {"MAR", "Africa", "Morocco", "2020-12-02", 364190., 4346., 3954.857, 5985., 
  70., 63.714, 9866.825, 117.744, 107.147, 162.149, 1.896, 1.726, 0.9, "", 
  "", "", "", "", "", "", "", 21100., 3.995885*^6, 108.259, 0.572, 20198., 
  0.547, 0.196, 5.1, "people tested", "", "", "", "", "", "", "", "", "", 
  66.2, 3.6910558*^7, 80.08, 29.6, 6.769, 4.209, 7485.013, 1., 419.146, 7.14, 
  0.8, 47.1, "", 1.1, 76.68, 0.686}, {"MAR", "Africa", "Morocco", 
  "2020-12-03", 368624., 4434., 3991.429, 6063., 78., 63.429, 9986.953, 
  120.128, 108.138, 164.262, 2.113, 1.718, 0.89, "", "", "", "", "", "", "", 
  "", 21106., 4.016991*^6, 108.83, 0.572, 20152., 0.546, 0.198, 5., 
  "people tested", "", "", "", "", "", "", "", "", "", 66.2, 3.6910558*^7, 
  80.08, 29.6, 6.769, 4.209, 7485.013, 1., 419.146, 7.14, 0.8, 47.1, "", 1.1, 
  76.68, 0.686}, {"MAR", "Africa", "Morocco", "2020-12-04", 372620., 3996., 
  3906.286, 6136., 73., 63.857, 10095.214, 108.262, 105.831, 166.24, 1.978, 
  1.73, 0.89, "", "", "", "", "", "", "", "", 21610., 4.038601*^6, 109.416, 
  0.585, 20093., 0.544, 0.194, 5.1, "people tested", "", "", "", "", "", "", 
  "", "", "", 66.2, 3.6910558*^7, 80.08, 29.6, 6.769, 4.209, 7485.013, 1., 
  419.146, 7.14, 0.8, 47.1, "", 1.1, 76.68, 0.686}, 
 {"MAR", "Africa", "Morocco", "2020-12-05", 376738., 4118., 3864.286, 6184., 
  48., 63.571, 10206.781, 111.567, 104.693, 167.54, 1.3, 1.722, 0.88, "", "", 
  "", "", "", "", "", "", 20150., 4.058751*^6, 109.962, 0.546, 19797., 0.536, 
  0.195, 5.1, "people tested", "", "", "", "", "", "", "", "", "", 66.2, 
  3.6910558*^7, 80.08, 29.6, 6.769, 4.209, 7485.013, 1., 419.146, 7.14, 0.8, 
  47.1, "", 1.1, 76.68, 0.686}, {"MAR", "Africa", "Morocco", "2020-12-06", 
  379657., 2919., 3693.429, 6245., 61., 65.143, 10285.865, 79.083, 100.064, 
  169.193, 1.653, 1.765, 0.87, "", "", "", "", "", "", "", "", 15700., 
  4.074451*^6, 110.387, 0.425, 19300., 0.523, 0.191, 5.2, "people tested", 
  "", "", "", "", "", "", "", "", "", 66.2, 3.6910558*^7, 80.08, 29.6, 6.769, 
  4.209, 7485.013, 1., 419.146, 7.14, 0.8, 47.1, "", 1.1, 76.68, 0.686}, 
 {"MAR", "Africa", "Morocco", "2020-12-07", 381188., 1531., 3550.286, 6320., 
  75., 67.714, 10327.343, 41.479, 96.186, 171.225, 2.032, 1.835, 0.86, "", 
  "", "", "", "", "", "", "", 11985., 4.086436*^6, 110.712, 0.325, 18934., 
  0.513, 0.188, 5.3, "people tested", "", "", "", "", "", "", "", "", "", 
  66.2, 3.6910558*^7, 80.08, 29.6, 6.769, 4.209, 7485.013, 1., 419.146, 7.14, 
  0.8, 47.1, "", 1.1, 76.68, 0.686}, {"MAR", "Africa", "Morocco", 
  "2020-12-08", 384088., 2900., 3463.429, 6370., 50., 65., 10405.912, 78.568, 
  93.833, 172.579, 1.355, 1.761, 0.85, "", "", "", "", "", "", "", "", 
  17046., 4.103482*^6, 111.174, 0.462, 18385., 0.498, 0.188, 5.3, 
  "people tested", "", "", "", "", "", "", "", "", "", 66.2, 3.6910558*^7, 
  80.08, 29.6, 6.769, 4.209, 7485.013, 1., 419.146, 7.14, 0.8, 47.1, "", 1.1, 
  76.68, 0.686}, {"MAR", "Africa", "Morocco", "2020-12-09", 388184., 4096., 
  3427.714, 6427., 57., 63.143, 10516.882, 110.971, 92.865, 174.124, 1.544, 
  1.711, 0.85, "", "", "", "", "", "", "", "", 19181., 4.122663*^6, 111.693, 
  0.52, 18111., 0.491, 0.189, 5.3, "people tested", "", "", "", "", "", "", 
  "", "", "", 66.2, 3.6910558*^7, 80.08, 29.6, 6.769, 4.209, 7485.013, 1., 
  419.146, 7.14, 0.8, 47.1, "", 1.1, 76.68, 0.686}, 
 {"MAR", "Africa", "Morocco", "2020-12-10", 391529., 3345., 3272.143, 6492., 
  65., 61.286, 10607.507, 90.624, 88.651, 175.885, 1.761, 1.66, 0.84, "", "", 
  "", "", "", "", "", "", 19179., 4.141842*^6, 112.213, 0.52, 17836., 0.483, 
  0.183, 5.5, "people tested", "", "", "", "", "", "", "", "", "", 66.2, 
  3.6910558*^7, 80.08, 29.6, 6.769, 4.209, 7485.013, 1., 419.146, 7.14, 0.8, 
  47.1, "", 1.1, 76.68, 0.686}, {"MAR", "Africa", "Morocco", "2020-12-11", 
  394564., 3035., 3134.857, 6542., 50., 58., 10689.733, 82.226, 84.931, 
  177.239, 1.355, 1.571, 0.84, "", "", "", "", "", "", "", "", 19227., 
  4.161069*^6, 112.734, 0.521, 17495., 0.474, 0.179, 5.6, "people tested", 
  "", "", "", "", "", "", "", "", "", 66.2, 3.6910558*^7, 80.08, 29.6, 6.769, 
  4.209, 7485.013, 1., 419.146, 7.14, 0.8, 47.1, "", 1.1, 76.68, 0.686}, 
 {"MAR", "Africa", "Morocco", "2020-12-12", 397597., 3033., 2979.857, 6589., 
  47., 57.857, 10771.904, 82.172, 80.732, 178.513, 1.273, 1.567, 0.83, "", 
  "", "", "", "", "", "", "", 18550., 4.179619*^6, 113.236, 0.503, 17267., 
  0.468, 0.173, 5.8, "people tested", "", "", "", "", "", "", "", "", "", 
  66.2, 3.6910558*^7, 80.08, 29.6, 6.769, 4.209, 7485.013, 1., 419.146, 7.14, 
  0.8, 47.1, "", 1.1, 76.68, 0.686}, {"MAR", "Africa", "Morocco", 
  "2020-12-13", 399609., 2012., 2850.286, 6624., 35., 54.143, 10826.414, 
  54.51, 77.221, 179.461, 0.948, 1.467, 0.83, "", "", "", "", "", "", "", "", 
  15141., 4.19476*^6, 113.647, 0.41, 17187., 0.466, 0.166, 6., 
  "people tested", "", "", "", "", "", "", "", "", "", 66.2, 3.6910558*^7, 
  80.08, 29.6, 6.769, 4.209, 7485.013, 1., 419.146, 7.14, 0.8, 47.1, "", 1.1, 
  76.68, 0.686}, {"MAR", "Africa", "Morocco", "2020-12-14", 400826., 1217., 
  2805.429, 6659., 35., 48.429, 10859.386, 32.972, 76.006, 180.409, 0.948, 
  1.312, 0.84, "", "", "", "", "", "", "", "", 9652., 4.204412*^6, 113.908, 
  0.261, 16854., 0.457, 0.166, 6., "people tested", "", "", "", "", "", "", 
  "", "", "", 66.2, 3.6910558*^7, 80.08, 29.6, 6.769, 4.209, 7485.013, 1., 
  419.146, 7.14, 0.8, 47.1, "", 1.1, 76.68, 0.686}, 
 {"MAR", "Africa", "Morocco", "2020-12-15", 403619., 2793., 2790.143, 6711., 
  52., 48.714, 10935.055, 75.669, 75.592, 181.818, 1.409, 1.32, 0.84, "", "", 
  "", "", "", "", "", "", 16495., 4.220907*^6, 114.355, 0.447, 16775., 0.454, 
  0.166, 6., "people tested", "", "", "", "", "", "", "", "", "", 66.2, 
  3.6910558*^7, 80.08, 29.6, 6.769, 4.209, 7485.013, 1., 419.146, 7.14, 0.8, 
  47.1, "", 1.1, 76.68, 0.686}, {"MAR", "Africa", "Morocco", "2020-12-16", 
  406970., 3351., 2683.714, 6749., 38., 46., 11025.843, 90.787, 72.709, 
  182.847, 1.03, 1.246, 0.84, "", "", "", "", "", "", "", "", 16782., 
  4.237689*^6, 114.81, 0.455, 16432., 0.445, 0.163, 6.1, "people tested", "", 
  "", "", "", "", "", "", "", "", 66.2, 3.6910558*^7, 80.08, 29.6, 6.769, 
  4.209, 7485.013, 1., 419.146, 7.14, 0.8, 47.1, "", 1.1, 76.68, 0.686}, 
 {"MAR", "Africa", "Morocco", "2020-12-17", 409746., 2776., 2602.429, 6804., 
  55., 44.571, 11101.051, 75.209, 70.506, 184.338, 1.49, 1.208, 0.84, "", "", 
  "", "", "", "", "", "", 17010., 4.254699*^6, 115.271, 0.461, 16122., 0.437, 
  0.161, 6.2, "people tested", "", "", "", "", "", "", "", "", "", 66.2, 
  3.6910558*^7, 80.08, 29.6, 6.769, 4.209, 7485.013, 1., 419.146, 7.14, 0.8, 
  47.1, "", 1.1, 76.68, 0.686}, {"MAR", "Africa", "Morocco", "2020-12-18", 
  412393., 2647., 2547., 6854., 50., 44.571, 11172.765, 71.714, 69.005, 
  185.692, 1.355, 1.208, 0.84, "", "", "", "", "", "", "", "", 15160., 
  4.269859*^6, 115.681, 0.411, 15541., 0.421, 0.164, 6.1, "people tested", 
  "", "", "", "", "", "", "", "", "", 66.2, 3.6910558*^7, 80.08, 29.6, 6.769, 
  4.209, 7485.013, 1., 419.146, 7.14, 0.8, 47.1, "", 1.1, 76.68, 0.686}, 
 {"MAR", "Africa", "Morocco", "2020-12-19", 415226., 2833., 2518.429, 6909., 
  55., 45.714, 11249.518, 76.753, 68.231, 187.182, 1.49, 1.239, 0.84, "", "", 
  "", "", "", "", "", "", 17781., 4.28764*^6, 116.163, 0.482, 15432., 0.418, 
  0.163, 6.1, "people tested", "", "", "", "", "", "", "", "", "", 66.2, 
  3.6910558*^7, 80.08, 29.6, 6.769, 4.209, 7485.013, 1., 419.146, 7.14, 0.8, 
  47.1, "", 1.1, 76.68, 0.686}, {"MAR", "Africa", "Morocco", "2020-12-20", 
  417125., 1899., 2502.286, 6957., 48., 47.571, 11300.967, 51.449, 67.793, 
  188.483, 1.3, 1.289, 0.84, "", "", "", "", "", "", "", "", 13356., 
  4.300996*^6, 116.525, 0.362, 15177., 0.411, 0.165, 6.1, "people tested", 
  "", "", "", "", "", "", "", "", "", 66.2, 3.6910558*^7, 80.08, 29.6, 6.769, 
  4.209, 7485.013, 1., 419.146, 7.14, 0.8, 47.1, "", 1.1, 76.68, 0.686}, 
 {"MAR", "Africa", "Morocco", "2020-12-21", 418002., 877., 2453.714, 7000., 
  43., 48.714, 11324.727, 23.76, 66.477, 189.648, 1.165, 1.32, 0.84, "", "", 
  "", "", "", "", "", "", 7131., 4.308127*^6, 116.718, 0.193, 14816., 0.401, 
  0.166, 6., "people tested", "", "", "", "", "", "", "", "", "", 66.2, 
  3.6910558*^7, 80.08, 29.6, 6.769, 4.209, 7485.013, 1., 419.146, 7.14, 0.8, 
  47.1, "", 1.1, 76.68, 0.686}, {"MAR", "Africa", "Morocco", "2020-12-22", 
  420648., 2646., 2432.714, 7030., 30., 45.571, 11396.414, 71.687, 65.908, 
  190.46, 0.813, 1.235, 0.84, "", "", "", "", "", "", "", "", 14862., 
  4.322989*^6, 117.121, 0.403, 14583., 0.395, 0.167, 6., "people tested", "", 
  "", "", "", "", "", "", "", "", 66.2, 3.6910558*^7, 80.08, 29.6, 6.769, 
  4.209, 7485.013, 1., 419.146, 7.14, 0.8, 47.1, "", 1.1, 76.68, 0.686}, 
 {"MAR", "Africa", "Morocco", "2020-12-23", 423214., 2566., 2320.571, 7086., 
  56., 48.143, 11465.933, 69.519, 62.87, 191.978, 1.517, 1.304, 0.84, "", "", 
  "", "", "", "", "", "", 15965., 4.338954*^6, 117.553, 0.433, 14466., 0.392, 
  0.16, 6.2, "people tested", "", "", "", "", "", "", "", "", "", 76.85, 
  3.6910558*^7, 80.08, 29.6, 6.769, 4.209, 7485.013, 1., 419.146, 7.14, 0.8, 
  47.1, "", 1.1, 76.68, 0.686}, {"MAR", "Africa", "Morocco", "2020-12-24", 
  425864., 2650., 2302.571, 7130., 44., 46.571, 11537.729, 71.795, 62.382, 
  193.17, 1.192, 1.262, 0.83, "", "", "", "", "", "", "", "", 15500., 
  4.354454*^6, 117.973, 0.42, 14251., 0.386, 0.162, 6.2, "people tested", "", 
  "", "", "", "", "", "", "", "", 76.85, 3.6910558*^7, 80.08, 29.6, 6.769, 
  4.209, 7485.013, 1., 419.146, 7.14, 0.8, 47.1, "", 1.1, 76.68, 0.686}, 
 {"MAR", "Africa", "Morocco", "2020-12-25", 428193., 2329., 2257.143, 7170., 
  40., 45.143, 11600.827, 63.098, 61.152, 194.253, 1.084, 1.223, 0.83, "", 
  "", "", "", "", "", "", "", 15117., 4.369571*^6, 118.383, 0.41, 14245., 
  0.386, 0.158, 6.3, "people tested", "", "", "", "", "", "", "", "", "", 
  76.85, 3.6910558*^7, 80.08, 29.6, 6.769, 4.209, 7485.013, 1., 419.146, 
  7.14, 0.8, 47.1, "", 1.1, 76.68, 0.686}, {"MAR", "Africa", "Morocco", 
  "2020-12-26", 430562., 2369., 2190.857, 7204., 34., 42.143, 11665.009, 
  64.182, 59.356, 195.175, 0.921, 1.142, 0.83, "", "", "", "", "", "", "", 
  "", 14850., 4.384421*^6, 118.785, 0.402, 13826., 0.375, 0.158, 6.3, 
  "people tested", "", "", "", "", "", "", "", "", "", 76.85, 3.6910558*^7, 
  80.08, 29.6, 6.769, 4.209, 7485.013, 1., 419.146, 7.14, 0.8, 47.1, "", 1.1, 
  76.68, 0.686}, {"MAR", "Africa", "Morocco", "2020-12-27", 432079., 1517., 
  2136.286, 7240., 36., 40.429, 11706.109, 41.099, 57.877, 196.15, 0.975, 
  1.095, 0.82, "", "", "", "", "", "", "", "", 10409., 4.39483*^6, 119.067, 
  0.282, 13405., 0.363, 0.159, 6.3, "people tested", "", "", "", "", "", "", 
  "", "", "", 76.85, 3.6910558*^7, 80.08, 29.6, 6.769, 4.209, 7485.013, 1., 
  419.146, 7.14, 0.8, 47.1, "", 1.1, 76.68, 0.686}, 
 {"MAR", "Africa", "Morocco", "2020-12-28", 433029., 950., 2146.714, 7272., 
  32., 38.857, 11731.846, 25.738, 58.16, 197.017, 0.867, 1.053, 0.81, "", "", 
  "", "", "", "", "", "", 9578., 4.404408*^6, 119.327, 0.259, 13754., 0.373, 
  0.156, 6.4, "people tested", "", "", "", "", "", "", "", "", "", 76.85, 
  3.6910558*^7, 80.08, 29.6, 6.769, 4.209, 7485.013, 1., 419.146, 7.14, 0.8, 
  47.1, "", 1.1, 76.68, 0.686}, {"MAR", "Africa", "Morocco", "2020-12-29", 
  435189., 2160., 2077.286, 7314., 42., 40.571, 11790.366, 58.52, 56.279, 
  198.155, 1.138, 1.099, 0.81, "", "", "", "", "", "", "", "", 17466., 
  4.421874*^6, 119.8, 0.473, 14126., 0.383, 0.147, 6.8, "people tested", "", 
  "", "", "", "", "", "", "", "", 76.85, 3.6910558*^7, 80.08, 29.6, 6.769, 
  4.209, 7485.013, 1., 419.146, 7.14, 0.8, 47.1, "", 1.1, 76.68, 0.686}, 
 {"MAR", "Africa", "Morocco", "2020-12-30", 437332., 2143., 2016.857, 7355., 
  41., 38.429, 11848.426, 58.059, 54.642, 199.265, 1.111, 1.041, 0.79, "", 
  "", "", "", "", "", "", "", 17806., 4.43968*^6, 120.282, 0.482, 14389., 
  0.39, 0.14, 7.1, "people tested", "", "", "", "", "", "", "", "", "", 
  76.85, 3.6910558*^7, 80.08, 29.6, 6.769, 4.209, 7485.013, 1., 419.146, 
  7.14, 0.8, 47.1, "", 1.1, 76.68, 0.686}, {"MAR", "Africa", "Morocco", 
  "2020-12-31", 439193., 1861., 1904.143, 7388., 33., 36.857, 11898.845, 
  50.419, 51.588, 200.16, 0.894, 0.999, 0.78, "", "", "", "", "", "", "", "", 
  17669., 4.457349*^6, 120.761, 0.479, 14699., 0.398, 0.13, 7.7, 
  "people tested", "", "", "", "", "", "", "", "", "", 76.85, 3.6910558*^7, 
  80.08, 29.6, 6.769, 4.209, 7485.013, 1., 419.146, 7.14, 0.8, 47.1, "", 1.1, 
  76.68, 0.686}, {"MAR", "Africa", "Morocco", "2021-01-01", 440970., 1777., 
  1825.286, 7425., 37., 36.429, 11946.988, 48.143, 49.452, 201.162, 1.002, 
  0.987, 0.78, "", "", "", "", "", "", "", "", 16355., 4.473704*^6, 121.204, 
  0.443, 14876., 0.403, 0.123, 8.1, "people tested", "", "", "", "", "", "", 
  "", "", "", 76.85, 3.6910558*^7, 80.08, 29.6, 6.769, 4.209, 7485.013, 1., 
  419.146, 7.14, 0.8, 47.1, "", 1.1, 76.68, 0.686}, 
 {"MAR", "Africa", "Morocco", "2021-01-02", 442141., 1171., 1654.143, 7452., 
  27., 35.429, 11978.714, 31.725, 44.815, 201.893, 0.731, 0.96, 0.77, "", "", 
  "", "", "", "", "", "", 13280., 4.486984*^6, 121.564, 0.36, 14652., 0.397, 
  0.113, 8.9, "people tested", "", "", "", "", "", "", "", "", "", 76.85, 
  3.6910558*^7, 80.08, 29.6, 6.769, 4.209, 7485.013, 1., 419.146, 7.14, 0.8, 
  47.1, "", 1.1, 76.68, 0.686}, {"MAR", "Africa", "Morocco", "2021-01-03", 
  443146., 1005., 1581., 7485., 33., 35., 12005.941, 27.228, 42.833, 202.788, 
  0.894, 0.948, 0.78, "", "", "", "", "", "", "", "", 12450., 4.499434*^6, 
  121.901, 0.337, 14943., 0.405, 0.106, 9.5, "people tested", "", "", "", "", 
  "", "", "", "", "", 76.85, 3.6910558*^7, 80.08, 29.6, 6.769, 4.209, 
  7485.013, 1., 419.146, 7.14, 0.8, 47.1, "", 1.1, 76.68, 0.686}, 
 {"MAR", "Africa", "Morocco", "2021-01-04", 443802., 656., 1539., 7538., 53., 
  38., 12023.714, 17.773, 41.695, 204.223, 1.436, 1.03, 0.78, "", "", "", "", 
  "", "", "", "", 7858., 4.507292*^6, 122.114, 0.213, 14698., 0.398, 0.105, 
  9.6, "people tested", "", "", "", "", "", "", "", "", "", 76.85, 
  3.6910558*^7, 80.08, 29.6, 6.769, 4.209, 7485.013, 1., 419.146, 7.14, 0.8, 
  47.1, "", 1.1, 76.68, 0.686}, {"MAR", "Africa", "Morocco", "2021-01-05", 
  445439., 1637., 1464.286, 7581., 43., 38.143, 12068.065, 44.35, 39.671, 
  205.388, 1.165, 1.033, 0.79, "", "", "", "", "", "", "", "", 17131., 
  4.524423*^6, 122.578, 0.464, 14650., 0.397, 0.1, 10., "people tested", "", 
  "", "", "", "", "", "", "", "", 76.85, 3.6910558*^7, 80.08, 29.6, 6.769, 
  4.209, 7485.013, 1., 419.146, 7.14, 0.8, 47.1, "", 1.1, 76.68, 0.686}, 
 {"MAR", "Africa", "Morocco", "2021-01-06", 447081., 1642., 1392.714, 7618., 
  37., 37.571, 12112.551, 44.486, 37.732, 206.391, 1.002, 1.018, 0.79, "", 
  "", "", "", "", "", "", "", 16953., 4.541376*^6, 123.037, 0.459, 14528., 
  0.394, 0.096, 10.4, "people tested", "", "", "", "", "", "", "", "", "", 
  76.85, 3.6910558*^7, 80.08, 29.6, 6.769, 4.209, 7485.013, 1., 419.146, 
  7.14, 0.8, 47.1, "", 1.1, 76.68, 0.686}, {"MAR", "Africa", "Morocco", 
  "2021-01-07", 448678., 1597., 1355., 7645., 27., 36.714, 12155.817, 43.267, 
  36.71, 207.122, 0.731, 0.995, 0.79, "", "", "", "", "", "", "", "", 18378., 
  4.559754*^6, 123.535, 0.498, 14629., 0.396, 0.093, 10.8, "people tested", 
  "", "", "", "", "", "", "", "", "", 76.85, 3.6910558*^7, 80.08, 29.6, 
  6.769, 4.209, 7485.013, 1., 419.146, 7.14, 0.8, 47.1, "", 1.1, 76.68, 
  0.686}, {"MAR", "Africa", "Morocco", "2021-01-08", 450221., 1543., 
  1321.571, 7685., 40., 37.143, 12197.621, 41.804, 35.805, 208.206, 1.084, 
  1.006, 0.79, "", "", "", "", "", "", "", "", 17544., 4.577298*^6, 124.011, 
  0.475, 14799., 0.401, 0.089, 11.2, "people tested", "", "", "", "", "", "", 
  "", "", "", 76.85, 3.6910558*^7, 80.08, 29.6, 6.769, 4.209, 7485.013, 1., 
  419.146, 7.14, 0.8, 47.1, "", 1.1, 76.68, 0.686}, 
 {"MAR", "Africa", "Morocco", "2021-01-09", 451637., 1416., 1356.571, 7709., 
  24., 36.714, 12235.984, 38.363, 36.753, 208.856, 0.65, 0.995, 0.79, "", "", 
  "", "", "", "", "", "", 21574., 4.598872*^6, 124.595, 0.584, 15984., 0.433, 
  0.085, 11.8, "people tested", "", "", "", "", "", "", "", "", "", 76.85, 
  3.6910558*^7, 80.08, 29.6, 6.769, 4.209, 7485.013, 1., 419.146, 7.14, 0.8, 
  47.1, "", 1.1, 76.68, 0.686}, {"MAR", "Africa", "Morocco", "2021-01-10", 
  452532., 895., 1340.857, 7743., 34., 36.857, 12260.232, 24.248, 36.327, 
  209.777, 0.921, 0.999, 0.79, "", "", "", "", "", "", "", "", 15268., 
  4.61414*^6, 125.009, 0.414, 16387., 0.444, 0.082, 12.2, "people tested", 
  "", "", "", "", "", "", "", "", "", 76.85, 3.6910558*^7, 80.08, 29.6, 
  6.769, 4.209, 7485.013, 1., 419.146, 7.14, 0.8, 47.1, "", 1.1, 76.68, 
  0.686}, {"MAR", "Africa", "Morocco", "2021-01-11", 452988., 456., 1312.286, 
  7767., 24., 32.714, 12272.586, 12.354, 35.553, 210.428, 0.65, 0.886, 0.78, 
  "", "", "", "", "", "", "", "", 6883., 4.621023*^6, 125.195, 0.186, 16247., 
  0.44, 0.081, 12.4, "people tested", "", "", "", "", "", "", "", "", "", 
  76.85, 3.6910558*^7, 80.08, 29.6, 6.769, 4.209, 7485.013, 1., 419.146, 
  7.14, 0.8, 47.1, "", 1.1, 76.68, 0.686}, {"MAR", "Africa", "Morocco", 
  "2021-01-12", 453789., 801., 1192.857, 7784., 17., 29., 12294.287, 21.701, 
  32.318, 210.888, 0.461, 0.786, 0.78, "", "", "", "", "", "", "", "", 
  10354., 4.631377*^6, 125.476, 0.281, 15279., 0.414, 0.078, 12.8, 
  "people tested", "", "", "", "", "", "", "", "", "", 76.85, 3.6910558*^7, 
  80.08, 29.6, 6.769, 4.209, 7485.013, 1., 419.146, 7.14, 0.8, 47.1, "", 1.1, 
  76.68, 0.686}, {"MAR", "Africa", "Morocco", "2021-01-13", 455055., 1266., 
  1139.143, 7810., 26., 27.429, 12328.586, 34.299, 30.862, 211.593, 0.704, 
  0.743, 0.79, "", "", "", "", "", "", "", "", 18017., 4.649394*^6, 125.964, 
  0.488, 15431., 0.418, 0.074, 13.5, "people tested", "", "", "", "", "", "", 
  "", "", "", 76.85, 3.6910558*^7, 80.08, 29.6, 6.769, 4.209, 7485.013, 1., 
  419.146, 7.14, 0.8, 47.1, "", 1.1, 76.68, 0.686}, 
 {"MAR", "Africa", "Morocco", "2021-01-14", 456334., 1279., 1093.714, 7854., 
  44., 29.857, 12363.238, 34.651, 29.631, 212.785, 1.192, 0.809, 0.81, "", 
  "", "", "", "", "", "", "", 19860., 4.669254*^6, 126.502, 0.538, 15643., 
  0.424, 0.07, 14.3, "people tested", "", "", "", "", "", "", "", "", "", 
  76.85, 3.6910558*^7, 80.08, 29.6, 6.769, 4.209, 7485.013, 1., 419.146, 
  7.14, 0.8, 47.1, "", 1.1, 76.68, 0.686}, {"MAR", "Africa", "Morocco", 
  "2021-01-15", 457625., 1291., 1057.714, 7888., 34., 29., 12398.214, 34.976, 
  28.656, 213.706, 0.921, 0.786, 0.82, "", "", "", "", "", "", "", "", 
  20621., 4.689875*^6, 127.061, 0.559, 16082., 0.436, 0.066, 15.2, 
  "people tested", "", "", "", "", "", "", "", "", "", 76.85, 3.6910558*^7, 
  80.08, 29.6, 6.769, 4.209, 7485.013, 1., 419.146, 7.14, 0.8, 47.1, "", 1.1, 
  76.68, 0.686}, {"MAR", "Africa", "Morocco", "2021-01-16", 458865., 1240., 
  1032.571, 7911., 23., 28.857, 12431.809, 33.595, 27.975, 214.329, 0.623, 
  0.782, 0.83, "", "", "", "", "", "", "", "", 19823., 4.709698*^6, 127.598, 
  0.537, 15832., 0.429, 0.065, 15.3, "people tested", "", "", "", "", "", "", 
  "", "", "", 76.85, 3.6910558*^7, 80.08, 29.6, 6.769, 4.209, 7485.013, 1., 
  419.146, 7.14, 0.8, 47.1, "", 1.1, 76.68, 0.686}, 
 {"MAR", "Africa", "Morocco", "2021-01-17", 459671., 806., 1019.857, 7942., 
  31., 28.429, 12453.645, 21.837, 27.63, 215.169, 0.84, 0.77, 0.83, "", "", 
  "", "", "", "", "", "", 16372., 4.72607*^6, 128.041, 0.444, 15990., 0.433, 
  0.064, 15.7, "people tested", "", "", "", "", "", "", "", "", "", 76.85, 
  3.6910558*^7, 80.08, 29.6, 6.769, 4.209, 7485.013, 1., 419.146, 7.14, 0.8, 
  47.1, "", 1.1, 76.68, 0.686}, {"MAR", "Africa", "Morocco", "2021-01-18", 
  460144., 473., 1022.286, 7977., 35., 30., 12466.46, 12.815, 27.696, 
  216.117, 0.948, 0.813, 0.83, "", "", "", "", "", "", "", "", 7828., 
  4.733898*^6, 128.253, 0.212, 16125., 0.437, 0.063, 15.8, "people tested", 
  "", "", "", "", "", "", "", "", "", 76.85, 3.6910558*^7, 80.08, 29.6, 
  6.769, 4.209, 7485.013, 1., 419.146, 7.14, 0.8, 47.1, "", 1.1, 76.68, 
  0.686}, {"MAR", "Africa", "Morocco", "2021-01-19", 461390., 1246., 
  1085.857, 8011., 34., 32.429, 12500.217, 33.757, 29.419, 217.038, 0.921, 
  0.879, 0.83, "", "", "", "", "", "", "", "", 15970., 4.749868*^6, 128.686, 
  0.433, 16927., 0.459, 0.064, 15.6, "people tested", "", "", "", "", "", "", 
  "", "", "", 76.85, 3.6910558*^7, 80.08, 29.6, 6.769, 4.209, 7485.013, 1., 
  419.146, 7.14, 0.8, 47.1, "", 1.1, 76.68, 0.686}, 
 {"MAR", "Africa", "Morocco", "2021-01-20", 462542., 1152., 1069.571, 8043., 
  32., 33.286, 12531.428, 31.211, 28.977, 217.905, 0.867, 0.902, 0.83, "", 
  "", "", "", "", "", "", "", 15514., 4.765382*^6, 129.106, 0.42, 16570., 
  0.449, 0.065, 15.5, "people tested", "", "", "", "", "", "", "", "", "", 
  76.85, 3.6910558*^7, 80.08, 29.6, 6.769, 4.209, 7485.013, 1., 419.146, 
  7.14, 0.8, 47.1, "", 1.1, 76.68, 0.686}, {"MAR", "Africa", "Morocco", 
  "2021-01-21", 463706., 1164., 1053.143, 8076., 33., 31.714, 12562.964, 
  31.536, 28.532, 218.799, 0.894, 0.859, 0.83, "", "", "", "", "", "", "", 
  "", 15995., 4.781377*^6, 129.54, 0.433, 16018., 0.434, 0.066, 15.2, 
  "people tested", "", "", "", "", "", "", "", "", "", 76.85, 3.6910558*^7, 
  80.08, 29.6, 6.769, 4.209, 7485.013, 1., 419.146, 7.14, 0.8, 47.1, "", 1.1, 
  76.68, 0.686}, {"MAR", "Africa", "Morocco", "2021-01-22", 464844., 1138., 
  1031.286, 8105., 29., 31., 12593.795, 30.831, 27.94, 219.585, 0.786, 0.84, 
  0.82, "", "", "", "", "", "", "", "", 15833., 4.79721*^6, 129.969, 0.429, 
  15334., 0.415, 0.067, 14.9, "people tested", "", "", "", "", "", "", "", 
  "", "", 76.85, 3.6910558*^7, 80.08, 29.6, 6.769, 4.209, 7485.013, 1., 
  419.146, 7.14, 0.8, 47.1, "", 1.1, 76.68, 0.686}, 
 {"MAR", "Africa", "Morocco", "2021-01-23", 465769., 925., 986.286, 8128., 
  23., 31., 12618.856, 25.061, 26.721, 220.208, 0.623, 0.84, 0.81, "", "", 
  "", "", "", "", "", "", 16330., 4.81354*^6, 130.411, 0.442, 14835., 0.402, 
  0.066, 15., "people tested", "", "", "", "", "", "", "", "", "", 76.85, 
  3.6910558*^7, 80.08, 29.6, 6.769, 4.209, 7485.013, 1., 419.146, 7.14, 0.8, 
  47.1, "", 1.1, 76.68, 0.686}, {"MAR", "Africa", "Morocco", "2021-01-24", 
  466289., 520., 945.429, 8150., 22., 29.714, 12632.944, 14.088, 25.614, 
  220.804, 0.596, 0.805, 0.8, "", "", "", "", "", "", "", "", 9082., 
  4.822622*^6, 130.657, 0.246, 13793., 0.374, 0.069, 14.6, "people tested", 
  "", "", "", "", "", "", "", "", "", 76.85, 3.6910558*^7, 80.08, 29.6, 
  6.769, 4.209, 7485.013, 1., 419.146, 7.14, 0.8, 47.1, "", 1.1, 76.68, 
  0.686}, {"MAR", "Africa", "Morocco", "2021-01-25", 466626., 337., 926., 
  8172., 22., 27.857, 12642.074, 9.13, 25.088, 221.4, 0.596, 0.755, 0.8, "", 
  "", "", "", "", "", "", "", 5779., 4.828401*^6, 130.814, 0.157, 13500., 
  0.366, 0.069, 14.6, "people tested", "", "", "", "", "", "", "", "", "", 
  76.85, 3.6910558*^7, 80.08, 29.6, 6.769, 4.209, 7485.013, 1., 419.146, 
  7.14, 0.8, 47.1, "", 1.1, 76.68, 0.686}, {"MAR", "Africa", "Morocco", 
  "2021-01-26", 467493., 867., 871.857, 8187., 15., 25.143, 12665.563, 
  23.489, 23.621, 221.806, 0.406, 0.681, 0.79, "", "", "", "", "", "", "", 
  "", 12060., 4.840461*^6, 131.14, 0.327, 12942., 0.351, 0.067, 14.8, 
  "people tested", "", "", "", "", "", "", "", "", "", 76.85, 3.6910558*^7, 
  80.08, 29.6, 6.769, 4.209, 7485.013, 1., 419.146, 7.14, 0.8, 47.1, "", 1.1, 
  76.68, 0.686}, {"MAR", "Africa", "Morocco", "2021-01-27", 468383., 890., 
  834.429, 8207., 20., 23.429, 12689.675, 24.112, 22.607, 222.348, 0.542, 
  0.635, 0.79, "", "", "", "", "", "", "", "", 13477., 4.853938*^6, 131.505, 
  0.365, 12651., 0.343, 0.066, 15.2, "people tested", "", "", "", "", "", "", 
  "", "", "", 76.85, 3.6910558*^7, 80.08, 29.6, 6.769, 4.209, 7485.013, 1., 
  419.146, 7.14, 0.8, 47.1, "", 1.1, 76.68, 0.686}, 
 {"MAR", "Africa", "Morocco", "2021-01-28", 469139., 756., 776.143, 8224., 
  17., 21.143, 12710.157, 20.482, 21.028, 222.809, 0.461, 0.573, 0.79, "", 
  "", "", "", "", "", "", "", 641., 4.854579*^6, 131.523, 0.017, 10457., 
  0.283, 0.074, 13.5, "people tested", 0., "", "", "", "", 0., "", "", "", 
  76.85, 3.6910558*^7, 80.08, 29.6, 6.769, 4.209, 7485.013, 1., 419.146, 
  7.14, 0.8, 47.1, "", 1.1, 76.68, 0.686}, {"MAR", "Africa", "Morocco", 
  "2021-01-29", 469990., 851., 735.143, 8246., 22., 20.143, 12733.213, 
  23.056, 19.917, 223.405, 0.596, 0.546, 0.79, "", "", "", "", "", "", "", 
  "", 14099., 4.868678*^6, 131.905, 0.382, 10210., 0.277, 0.072, 13.9, 
  "people tested", "", "", "", "", 45000., "", "", "", 1219., 76.85, 
  3.6910558*^7, 80.08, 29.6, 6.769, 4.209, 7485.013, 1., 419.146, 7.14, 0.8, 
  47.1, "", 1.1, 76.68, 0.686}, {"MAR", "Africa", "Morocco", "2021-01-30", 
  470691., 701., 703.143, 8259., 13., 18.714, 12752.205, 18.992, 19.05, 
  223.757, 0.352, 0.507, 0.79, "", "", "", "", "", "", "", "", 14415., 
  4.883093*^6, 132.295, 0.391, 9936., 0.269, 0.071, 14.1, "people tested", 
  90000., "", "", "", 45000., 0.24, "", "", 1219., 76.85, 3.6910558*^7, 
  80.08, 29.6, 6.769, 4.209, 7485.013, 1., 419.146, 7.14, 0.8, 47.1, "", 1.1, 
  76.68, 0.686}, {"MAR", "Africa", "Morocco", "2021-01-31", 471157., 466., 
  695.429, 8275., 16., 17.857, 12764.83, 12.625, 18.841, 224.191, 0.433, 
  0.484, 0.8, "", "", "", "", "", "", "", "", 21740., 4.904833*^6, 132.884, 
  0.589, 11744., 0.318, 0.059, 16.9, "people tested", 126000., "", "", 
  36000., 42000., 0.34, "", "", 1138., 76.85, 3.6910558*^7, 80.08, 29.6, 
  6.769, 4.209, 7485.013, 1., 419.146, 7.14, 0.8, 47.1, "", 1.1, 76.68, 
  0.686}, {"MAR", "Africa", "Morocco", "2021-02-01", 471438., 281., 687.429, 
  8287., 12., 16.429, 12772.443, 7.613, 18.624, 224.516, 0.325, 0.445, 0.8, 
  "", "", "", "", "", "", "", "", 4970., 4.909803*^6, 133.019, 0.135, 11629., 
  0.315, 0.059, 16.9, "people tested", 200081., "", "", 74081., 50020., 0.54, 
  "", "", 1355., 76.85, 3.6910558*^7, 80.08, 29.6, 6.769, 4.209, 7485.013, 
  1., 419.146, 7.14, 0.8, 47.1, "", 1.1, 76.68, 0.686}, 
 {"MAR", "Africa", "Morocco", "2021-02-02", 472273., 835., 682.857, 8309., 
  22., 17.429, 12795.065, 22.622, 18.5, 225.112, 0.596, 0.472, 0.8, "", "", 
  "", "", "", "", "", "", 11202., 4.921005*^6, 133.322, 0.303, 11506., 0.312, 
  0.059, 16.8, "people tested", 257291., "", "", 57210., 51458., 0.7, "", "", 
  1394., 76.85, 3.6910558*^7, 80.08, 29.6, 6.769, 4.209, 7485.013, 1., 
  419.146, 7.14, 0.8, 47.1, "", 1.1, 76.68, 0.686}, 
 {"MAR", "Africa", "Morocco", "2021-02-03", 473047., 774., 666.286, 8323., 
  14., 16.571, 12816.035, 20.97, 18.051, 225.491, 0.379, 0.449, 0.8, "", "", 
  "", "", "", "", "", "", 12651., 4.933656*^6, 133.665, 0.343, 11388., 0.309, 
  0.059, 17.1, "people tested", 308398., "", "", 51107., 51400., 0.84, "", 
  "", 1393., 76.85, 3.6910558*^7, 80.08, 29.6, 6.769, 4.209, 7485.013, 1., 
  419.146, 7.14, 0.8, 47.1, "", 1.1, 76.68, 0.686}, 
 {"MAR", "Africa", "Morocco", "2021-02-04", 473667., 620., 646.857, 8351., 
  28., 18.143, 12832.832, 16.797, 17.525, 226.25, 0.759, 0.492, 0.79, "", "", 
  "", "", "", "", "", "", "", "", "", "", 13052., 0.354, 0.05, 20.2, 
  "people tested", 351723., "", "", 43325., 50246., 0.95, "", "", 1361., 
  76.85, 3.6910558*^7, 80.08, 29.6, 6.769, 4.209, 7485.013, 1., 419.146, 
  7.14, 0.8, 47.1, "", 1.1, 76.68, 0.686}, {"MAR", "Africa", "Morocco", 
  "2021-02-05", 474379., 712., 627., 8368., 17., 17.429, 12852.122, 19.29, 
  16.987, 226.71, 0.461, 0.472, 0.79, "", "", "", "", "", "", "", "", "", 
  4.958235*^6, 134.331, "", 12794., 0.347, 0.049, 20.4, "people tested", 
  408235., "", "", 56512., 51891., 1.11, "", "", 1406., 76.85, 3.6910558*^7, 
  80.08, 29.6, 6.769, 4.209, 7485.013, 1., 419.146, 7.14, 0.8, 47.1, "", 1.1, 
  76.68, 0.686}, {"MAR", "Africa", "Morocco", "2021-02-06", 474966., 587., 
  610.714, 8381., 13., 17.429, 12868.025, 15.903, 16.546, 227.062, 0.352, 
  0.472, 0.79, "", "", "", "", "", "", "", "", 13593., 4.971828*^6, 134.699, 
  0.368, 12676., 0.343, 0.048, 20.8, "people tested", 463966., "", "", 
  55731., 53424., 1.26, "", "", 1447., 76.85, 3.6910558*^7, 80.08, 29.6, 
  6.769, 4.209, 7485.013, 1., 419.146, 7.14, 0.8, 47.1, "", 1.1, 76.68, 
  0.686}, {"MAR", "Africa", "Morocco", "2021-02-07", 475355., 389., 599.714, 
  8394., 13., 17., 12878.564, 10.539, 16.248, 227.415, 0.352, 0.461, 0.79, 
  "", "", "", "", "", "", "", "", 8346., 4.980174*^6, 134.925, 0.226, 10763., 
  0.292, 0.056, 17.9, "people tested", "", "", "", "", 54437., "", "", "", 
  1475., 76.85, 3.6910558*^7, 80.08, 29.6, 6.769, 4.209, 7485.013, 1., 
  419.146, 7.14, 0.8, 47.1, "", 1.1, 76.68, 0.686}, 
 {"MAR", "Africa", "Morocco", "2021-02-08", 475589., 234., 593., 8408., 14., 
  17.286, 12884.904, 6.34, 16.066, 227.794, 0.379, 0.468, 0.79, "", "", "", 
  "", "", "", "", "", 5120., 4.985294*^6, 135.064, 0.139, 10784., 0.292, 
  0.055, 18.2, "people tested", 550149., "", "", "", 50010., 1.49, "", "", 
  1355., 76.85, 3.6910558*^7, 80.08, 29.6, 6.769, 4.209, 7485.013, 1., 
  419.146, 7.14, 0.8, 47.1, "", 1.1, 76.68, 0.686}, 
 {"MAR", "Africa", "Morocco", "2021-02-09", 476125., 536., 550.286, 8424., 
  16., 16.429, 12899.426, 14.522, 14.909, 228.227, 0.433, 0.445, 0.78, "", 
  "", "", "", "", "", "", "", 9378., 4.994672*^6, 135.318, 0.254, 10524., 
  0.285, 0.052, 19.1, "people tested", 615181., "", "", 65032., 51127., 1.67, 
  "", "", 1385., 76.85, 3.6910558*^7, 80.08, 29.6, 6.769, 4.209, 7485.013, 
  1., 419.146, 7.14, 0.8, 47.1, "", 1.1, 76.68, 0.686}, 
 {"MAR", "Africa", "Morocco", "2021-02-10", 476689., 564., 520.286, 8436., 
  12., 16.143, 12914.706, 15.28, 14.096, 228.552, 0.325, 0.437, 0.78, "", "", 
  "", "", "", "", "", "", 10840., 5.005512*^6, 135.612, 0.294, 10265., 0.278, 
  0.051, 19.7, "people tested", 746116., "", "", 130935., 62531., 2.02, "", 
  "", 1694., 76.85, 3.6910558*^7, 80.08, 29.6, 6.769, 4.209, 7485.013, 1., 
  419.146, 7.14, 0.8, 47.1, "", 1.1, 76.68, 0.686}, 
 {"MAR", "Africa", "Morocco", "2021-02-11", 477160., 471., 499., 8440., 4., 
  12.714, 12927.466, 12.761, 13.519, 228.661, 0.108, 0.344, 0.79, "", "", "", 
  "", "", "", "", "", 10456., 5.015968*^6, 135.895, 0.283, 10003., 0.271, 
  0.05, 20., "people tested", 855318., "", "", 109202., 71942., 2.32, "", "", 
  1949., 76.85, 3.6910558*^7, 80.08, 29.6, 6.769, 4.209, 7485.013, 1., 
  419.146, 7.14, 0.8, 47.1, "", 1.1, 76.68, 0.686}, 
 {"MAR", "Africa", "Morocco", "2021-02-12", 477656., 496., 468.143, 8450., 
  10., 11.714, 12940.904, 13.438, 12.683, 228.932, 0.271, 0.317, 0.79, "", 
  "", "", "", "", "", "", "", 11125., 5.027093*^6, 136.197, 0.301, 9837., 
  0.267, 0.048, 21., "people tested", 1.112103*^6, "", "", 256785., 100553., 
  3.01, "", "", 2724., 76.85, 3.6910558*^7, 80.08, 29.6, 6.769, 4.209, 
  7485.013, 1., 419.146, 7.14, 0.8, 47.1, "", 1.1, 76.68, 0.686}, 
 {"MAR", "Africa", "Morocco", "2021-02-13", 478135., 479., 452.714, 8460., 
  10., 11.286, 12953.882, 12.977, 12.265, 229.203, 0.271, 0.306, 0.8, "", "", 
  "", "", "", "", "", "", 10958., 5.038051*^6, 136.493, 0.297, 9460., 0.256, 
  0.048, 20.9, "people tested", 1.388539*^6, "", "", 276436., 132082., 3.76, 
  "", "", 3578., 76.85, 3.6910558*^7, 80.08, 29.6, 6.769, 4.209, 7485.013, 
  1., 419.146, 7.14, 0.8, 47.1, "", 1.1, 76.68, 0.686}, 
 {"MAR", "Africa", "Morocco", "2021-02-14", 478474., 339., 445.571, 8477., 
  17., 11.857, 12963.066, 9.184, 12.072, 229.663, 0.461, 0.321, 0.81, "", "", 
  "", "", "", "", "", "", 7779., 5.04583*^6, 136.704, 0.211, 9379., 0.254, 
  0.048, 21., "people tested", "", "", "", "", 148680., "", "", "", 4028., 
  76.85, 3.6910558*^7, 80.08, 29.6, 6.769, 4.209, 7485.013, 1., 419.146, 
  7.14, 0.8, 47.1, "", 1.1, 76.68, 0.686}, {"MAR", "Africa", "Morocco", 
  "2021-02-15", 478595., 121., 429.429, 8491., 14., 11.857, 12966.344, 3.278, 
  11.634, 230.043, 0.379, 0.321, 0.82, "", "", "", "", "", "", "", "", 4367., 
  5.050197*^6, 136.823, 0.118, 9272., 0.251, 0.046, 21.6, "people tested", 
  1.707091*^6, "", "", "", 165277., 4.62, "", "", 4478., 76.85, 3.6910558*^7, 
  80.08, 29.6, 6.769, 4.209, 7485.013, 1., 419.146, 7.14, 0.8, 47.1, "", 1.1, 
  76.68, 0.686}, {"MAR", "Africa", "Morocco", "2021-02-16", 479071., 476., 
  420.857, 8504., 13., 11.429, 12979.24, 12.896, 11.402, 230.395, 0.352, 
  0.31, 0.82, "", "", "", "", "", "", "", "", 8950., 5.059147*^6, 137.065, 
  0.242, 9211., 0.25, 0.046, 21.9, "people tested", 1.904169*^6, "", "", 
  197078., 184141., 5.16, "", "", 4989., 76.85, 3.6910558*^7, 80.08, 29.6, 
  6.769, 4.209, 7485.013, 1., 419.146, 7.14, 0.8, 47.1, "", 1.1, 76.68, 
  0.686}, {"MAR", "Africa", "Morocco", "2021-02-17", 479579., 508., 412.857, 
  8517., 13., 11.571, 12993.003, 13.763, 11.185, 230.747, 0.352, 0.313, 0.83, 
  "", "", "", "", "", "", "", "", 9601., 5.068748*^6, 137.325, 0.26, 9034., 
  0.245, 0.046, 21.9, "people tested", 2.081013*^6, "", "", 176844., 190700., 
  5.64, "", "", 5167., 76.85, 3.6910558*^7, 80.08, 29.6, 6.769, 4.209, 
  7485.013, 1., 419.146, 7.14, 0.8, 47.1, "", 1.1, 76.68, 0.686}, 
 {"MAR", "Africa", "Morocco", "2021-02-18", 480056., 477., 413.714, 8524., 
  7., 12., 13005.926, 12.923, 11.209, 230.937, 0.19, 0.325, 0.84, "", "", "", 
  "", "", "", "", "", 10589., 5.079337*^6, 137.612, 0.287, 9053., 0.245, 
  0.046, 21.9, "people tested", 2.233123*^6, "", "", 152110., 196829., 6.05, 
  "", "", 5333., 76.85, 3.6910558*^7, 80.08, 29.6, 6.769, 4.209, 7485.013, 
  1., 419.146, 7.14, 0.8, 47.1, "", 1.1, 76.68, 0.686}, 
 {"MAR", "Africa", "Morocco", "2021-02-19", 480504., 448., 406.857, 8540., 
  16., 12.857, 13018.064, 12.137, 11.023, 231.37, 0.433, 0.348, 0.84, "", "", 
  "", "", "", "", "", "", 9886., 5.089223*^6, 137.88, 0.268, 8876., 0.24, 
  0.046, 21.8, "people tested", 2.36215*^6, 2.357283*^6, 4867., 129027., 
  178578., 6.4, 6.39, 0.01, 4838., 76.85, 3.6910558*^7, 80.08, 29.6, 6.769, 
  4.209, 7485.013, 1., 419.146, 7.14, 0.8, 47.1, "", 1.1, 76.68, 0.686}, 
 {"MAR", "Africa", "Morocco", "2021-02-20", 480948., 444., 401.857, 8548., 
  8., 12.571, 13030.093, 12.029, 10.887, 231.587, 0.217, 0.341, 0.85, "", "", 
  "", "", "", "", "", "", 9972., 5.099195*^6, 138.15, 0.27, 8735., 0.237, 
  0.046, 21.7, "people tested", 2.461192*^6, 2.447716*^6, 13476., 99042., 
  153236., 6.67, 6.63, 0.04, 4152., 76.85, 3.6910558*^7, 80.08, 29.6, 6.769, 
  4.209, 7485.013, 1., 419.146, 7.14, 0.8, 47.1, "", 1.1, 76.68, 0.686}, 
 {"MAR", "Africa", "Morocco", "2021-02-21", 481155., 207., 383., 8554., 6., 
  11., 13035.701, 5.608, 10.376, 231.749, 0.163, 0.298, 0.86, "", "", "", "", 
  "", "", "", "", 7788., 5.106983*^6, 138.361, 0.211, 8736., 0.237, 0.044, 
  22.8, "people tested", "", "", "", "", 138660., "", "", "", 3757., 76.85, 
  3.6910558*^7, 80.08, 29.6, 6.769, 4.209, 7485.013, 1., 419.146, 7.14, 0.8, 
  47.1, "", 1.1, 76.68, 0.686}, {"MAR", "Africa", "Morocco", "2021-02-22", 
  481263., 108., 381.143, 8559., 5., 9.714, 13038.627, 2.926, 10.326, 
  231.885, 0.135, 0.263, 0.87, "", "", "", "", "", "", "", "", 4890., 
  5.111873*^6, 138.494, 0.132, 8811., 0.239, 0.043, 23.1, "people tested", 
  2.575684*^6, 2.552017*^6, 23667., "", 124085., 6.98, 6.91, 0.06, 3362., 
  76.85, 3.6910558*^7, 80.08, 29.6, 6.769, 4.209, 7485.013, 1., 419.146, 
  7.14, 0.8, 47.1, "", 1.1, 76.68, 0.686}, {"MAR", "Africa", "Morocco", 
  "2021-02-23", 481709., 446., 376.857, 8574., 15., 10., 13050.71, 12.083, 
  10.21, 232.291, 0.406, 0.271, 0.88, "", "", "", "", "", "", "", "", 8507., 
  5.12038*^6, 138.724, 0.23, 8748., 0.237, 0.043, 23.2, "people tested", 
  2.667091*^6, 2.635859*^6, 31232., 91407., 108989., 7.23, 7.14, 0.08, 2953., 
  76.85, 3.6910558*^7, 80.08, 29.6, 6.769, 4.209, 7485.013, 1., 419.146, 
  7.14, 0.8, 47.1, "", 1.1, 76.68, 0.686}, {"MAR", "Africa", "Morocco", 
  "2021-02-24", 482128., 419., 364.143, 8592., 18., 10.714, 13062.062, 
  11.352, 9.866, 232.779, 0.488, 0.29, 0.89, "", "", "", "", "", "", "", "", 
  9351., 5.129731*^6, 138.977, 0.253, 8712., 0.236, 0.042, 23.9, 
  "people tested", 2.948945*^6, 2.911635*^6, 37310., 281854., 123990., 7.99, 
  7.89, 0.1, 3359., 76.85, 3.6910558*^7, 80.08, 29.6, 6.769, 4.209, 7485.013, 
  1., 419.146, 7.14, 0.8, 47.1, "", 1.1, 76.68, 0.686}, 
 {"MAR", "Africa", "Morocco", "2021-02-25", 482514., 386., 351.143, 8598., 
  6., 10.571, 13072.52, 10.458, 9.513, 232.941, 0.163, 0.286, 0.9, "", "", 
  "", "", "", "", "", "", 10478., 5.140209*^6, 139.261, 0.284, 8696., 0.236, 
  0.04, 24.8, "people tested", 3.204105*^6, 3.160479*^6, 43626., 255160., 
  138712., 8.68, 8.56, 0.12, 3758., 76.85, 3.6910558*^7, 80.08, 29.6, 6.769, 
  4.209, 7485.013, 1., 419.146, 7.14, 0.8, 47.1, "", 1.1, 76.68, 0.686}, 
 {"MAR", "Africa", "Morocco", "2021-02-26", 482994., 480., 355.714, 8608., 
  10., 9.714, 13085.524, 13.004, 9.637, 233.212, 0.271, 0.263, 0.92, "", "", 
  "", "", "", "", "", "", 11509., 5.151718*^6, 139.573, 0.312, 8928., 0.242, 
  0.04, 25.1, "people tested", 3.424295*^6, 3.327858*^6, 96437., 220190., 
  151735., 9.28, 9.02, 0.26, 4111., 76.85, 3.6910558*^7, 80.08, 29.6, 6.769, 
  4.209, 7485.013, 1., 419.146, 7.14, 0.8, 47.1, "", 1.1, 76.68, 0.686}, 
 {"MAR", "Africa", "Morocco", "2021-02-27", 483410., 416., 351.714, 8615., 
  7., 9.571, 13096.795, 11.27, 9.529, 233.402, 0.19, 0.259, 0.93, "", "", "", 
  "", "", "", "", "", 12003., 5.163721*^6, 139.898, 0.325, 9218., 0.25, 
  0.038, 26.2, "people tested", 3.597903*^6, 3.435997*^6, 161906., 173608., 
  162387., 9.75, 9.31, 0.44, 4399., 76.85, 3.6910558*^7, 80.08, 29.6, 6.769, 
  4.209, 7485.013, 1., 419.146, 7.14, 0.8, 47.1, "", 1.1, 76.68, 0.686}, 
 {"MAR", "Africa", "Morocco", "2021-02-28", 483654., 244., 357., 8623., 8., 
  9.857, 13103.405, 6.611, 9.672, 233.619, 0.217, 0.267, 0.94, "", "", "", 
  "", "", "", "", "", "", "", "", "", 9211., 0.25, 0.039, 25.8, 
  "people tested", "", "", "", "", 168763., "", "", "", 4572., 76.85, 
  3.6910558*^7, 80.08, 29.6, 6.769, 4.209, 7485.013, 1., 419.146, 7.14, 0.8, 
  47.1, "", 1.1, 76.68, 0.686}, {"MAR", "Africa", "Morocco", "2021-03-01", 
  483766., 112., 357.571, 8637., 14., 11.143, 13106.44, 3.034, 9.688, 
  233.998, 0.379, 0.302, 0.95, "", "", "", "", "", "", "", "", "", "", "", 
  "", 9618., 0.261, 0.037, 26.9, "people tested", 3.80165*^6, 3.56867*^6, 
  232980., "", 175138., 10.3, 9.67, 0.63, 4745., 76.85, 3.6910558*^7, 80.08, 
  29.6, 6.769, 4.209, 7485.013, 1., 419.146, 7.14, 0.8, 47.1, "", 1.1, 76.68, 
  0.686}, {"MAR", "Africa", "Morocco", "2021-03-02", 484159., 393., 350., 
  8645., 8., 10.143, 13117.087, 10.647, 9.482, 234.215, 0.217, 0.275, 0.96, 
  "", "", "", "", "", "", "", "", "", 5.186942*^6, 140.527, "", 9509., 0.258, 
  0.037, 27.2, "people tested", 3.951325*^6, 3.657468*^6, 293857., 149675., 
  183462., 10.71, 9.91, 0.8, 4970., 76.85, 3.6910558*^7, 80.08, 29.6, 6.769, 
  4.209, 7485.013, 1., 419.146, 7.14, 0.8, 47.1, "", 1.1, 76.68, 0.686}, 
 {"MAR", "Africa", "Morocco", "2021-03-03", 484753., 594., 375., 8653., 8., 
  8.714, 13133.18, 16.093, 10.16, 234.432, 0.217, 0.236, 0.98, "", "", "", 
  "", "", "", "", "", 10654., 5.197596*^6, 140.816, 0.289, 9695., 0.263, 
  0.039, 25.9, "people tested", 4.105862*^6, 3.745173*^6, 360689., 154537., 
  165274., 11.12, 10.15, 0.98, 4478., 76.85, 3.6910558*^7, 80.08, 29.6, 
  6.769, 4.209, 7485.013, 1., 419.146, 7.14, 0.8, 47.1, "", 1.1, 76.68, 
  0.686}, {"MAR", "Africa", "Morocco", "2021-03-04", 485147., 394., 376.143, 
  8669., 16., 10.143, 13143.854, 10.674, 10.191, 234.865, 0.433, 0.275, 0.98, 
  "", "", "", "", "", "", "", "", 13020., 5.210616*^6, 141.169, 0.353, 
  10058., 0.272, 0.037, 26.7, "people tested", 4.233129*^6, 3.820097*^6, 
  413032., 127267., 147003., 11.47, 10.35, 1.12, 3983., 76.85, 3.6910558*^7, 
  80.08, 29.6, 6.769, 4.209, 7485.013, 1., 419.146, 7.14, 0.8, 47.1, "", 1.1, 
  76.68, 0.686}, {"MAR", "Africa", "Morocco", "2021-03-05", 485567., 420., 
  367.571, 8673., 4., 9.286, 13155.233, 11.379, 9.958, 234.973, 0.108, 0.252, 
  0.98, "", "", "", "", "", "", "", "", 12288., 5.222904*^6, 141.502, 0.333, 
  10169., 0.276, 0.036, 27.7, "people tested", 4.377629*^6, 3.877687*^6, 
  499942., 144500., 136191., 11.86, 10.51, 1.35, 3690., 76.85, 3.6910558*^7, 
  80.08, 29.6, 6.769, 4.209, 7485.013, 1., 419.146, 7.14, 0.8, 47.1, "", 1.1, 
  76.68, 0.686}, {"MAR", "Africa", "Morocco", "2021-03-06", 485974., 407., 
  366.286, 8676., 3., 8.714, 13166.26, 11.027, 9.924, 235.055, 0.081, 0.236, 
  0.99, "", "", "", "", "", "", "", "", 11672., 5.234576*^6, 141.818, 0.316, 
  10122., 0.274, 0.036, 27.6, "people tested", 4.492557*^6, 3.913615*^6, 
  578942., 114928., 127808., 12.17, 10.6, 1.57, 3463., 76.85, 3.6910558*^7, 
  80.08, 29.6, 6.769, 4.209, 7485.013, 1., 419.146, 7.14, 0.8, 47.1, "", 1.1, 
  76.68, 0.686}, {"MAR", "Africa", "Morocco", "2021-03-07", 486223., 249., 
  367., 8682., 6., 8.429, 13173.006, 6.746, 9.943, 235.217, 0.163, 0.228, 1., 
  "", "", "", "", "", "", "", "", 8624., 5.2432*^6, 142.051, 0.234, 10248., 
  0.278, 0.036, 27.9, "people tested", "", "", "", "", 121878., "", "", "", 
  3302., 76.85, 3.6910558*^7, 80.08, 29.6, 6.769, 4.209, 7485.013, 1., 
  419.146, 7.14, 0.8, 47.1, "", 1.1, 76.68, 0.686}, 
 {"MAR", "Africa", "Morocco", "2021-03-08", 486325., 102., 365.571, 8683., 
  1., 6.571, 13175.769, 2.763, 9.904, 235.244, 0.027, 0.178, 1., "", "", "", 
  "", "", "", "", "", 4184., 5.247384*^6, 142.165, 0.113, 9740., 0.264, 
  0.038, 26.6, "people tested", 4.613292*^6, 3.961941*^6, 651351., "", 
  115949., 12.5, 10.73, 1.76, 3141., 76.85, 3.6910558*^7, 80.08, 29.6, 6.769, 
  4.209, 7485.013, 1., 419.146, 7.14, 0.8, 47.1, "", 1.1, 76.68, 0.686}, 
 {"MAR", "Africa", "Morocco", "2021-03-09", 486833., 508., 382., 8695., 12., 
  7.143, 13189.532, 13.763, 10.349, 235.569, 0.325, 0.194, 1.01, "", "", "", 
  "", "", "", "", "", 9295., 5.256679*^6, 142.417, 0.252, 9962., 0.27, 0.038, 
  26.1, "people tested", 4.7342*^6, 4.017087*^6, 717113., 120908., 111839., 
  12.83, 10.88, 1.94, 3030., 76.85, 3.6910558*^7, 80.08, 29.6, 6.769, 4.209, 
  7485.013, 1., 419.146, 7.14, 0.8, 47.1, "", 1.1, 76.68, 0.686}, 
 {"MAR", "Africa", "Morocco", "2021-03-10", 487286., 453., 361.857, 8705., 
  10., 7.429, 13201.805, 12.273, 9.804, 235.84, 0.271, 0.201, 1.02, "", "", 
  "", "", "", "", "", "", 10968., 5.267647*^6, 142.714, 0.297, 10007., 0.271, 
  0.036, 27.7, "people tested", 4.934283*^6, 4.080009*^6, 854274., 200083., 
  118346., 13.37, 11.05, 2.31, 3206., 76.85, 3.6910558*^7, 80.08, 29.6, 
  6.769, 4.209, 7485.013, 1., 419.146, 7.14, 0.8, 47.1, "", 1.1, 76.68, 
  0.686}, {"MAR", "Africa", "Morocco", "2021-03-11", 487750., 464., 371.857, 
  8712., 7., 6.143, 13214.376, 12.571, 10.075, 236.03, 0.19, 0.166, 1.03, "", 
  "", "", "", "", "", "", "", 12344., 5.279991*^6, 143.048, 0.334, 9911., 
  0.269, 0.038, 26.7, "people tested", 5.102685*^6, 4.130606*^6, 972079., 
  168402., 124222., 13.82, 11.19, 2.63, 3365., 76.85, 3.6910558*^7, 80.08, 
  29.6, 6.769, 4.209, 7485.013, 1., 419.146, 7.14, 0.8, 47.1, "", 1.1, 76.68, 
  0.686}, {"MAR", "Africa", "Morocco", "2021-03-12", 488181., 431., 373.429, 
  8716., 4., 6.143, 13226.053, 11.677, 10.117, 236.138, 0.108, 0.166, 1.03, 
  "", "", "", "", "", "", "", "", 13082., 5.293073*^6, 143.403, 0.354, 
  10024., 0.272, 0.037, 26.8, "people tested", 5.394092*^6, 4.169133*^6, 
  1.224959*^6, 291407., 145209., 14.61, 11.3, 3.32, 3934., 76.85, 
  3.6910558*^7, 80.08, 29.6, 6.769, 4.209, 7485.013, 1., 419.146, 7.14, 0.8, 
  47.1, "", 1.1, 76.68, 0.686}, {"MAR", "Africa", "Morocco", "2021-03-13", 
  488632., 451., 379.714, 8718., 2., 6., 13238.272, 12.219, 10.287, 236.193, 
  0.054, 0.163, 1.04, "", "", "", "", "", "", "", "", 11923., 5.304996*^6, 
  143.726, 0.323, 10060., 0.273, 0.038, 26.5, "people tested", 5.682508*^6, 
  4.21077*^6, 1.471738*^6, 288416., 169993., 15.4, 11.41, 3.99, 4606., 76.85, 
  3.6910558*^7, 80.08, 29.6, 6.769, 4.209, 7485.013, 1., 419.146, 7.14, 0.8, 
  47.1, "", 1.1, 76.68, 0.686}, {"MAR", "Africa", "Morocco", "2021-03-14", 
  488937., 305., 387.714, 8723., 5., 5.857, 13246.535, 8.263, 10.504, 
  236.328, 0.135, 0.159, 1.04, "", "", "", "", "", "", "", "", 7605., 
  5.312601*^6, 143.932, 0.206, 9914., 0.269, 0.039, 25.6, "people tested", 
  "", "", "", "", 183532., "", "", "", 4972., 76.85, 3.6910558*^7, 80.08, 
  29.6, 6.769, 4.209, 7485.013, 1., 419.146, 7.14, 0.8, 47.1, "", 1.1, 76.68, 
  0.686}, {"MAR", "Africa", "Morocco", "2021-03-15", 489096., 159., 395.857, 
  8733., 10., 7.143, 13250.843, 4.308, 10.725, 236.599, 0.271, 0.194, 1.04, 
  "", "", "", "", "", "", "", "", 3519., 5.31612*^6, 144.027, 0.095, 9819., 
  0.266, 0.04, 24.8, "people tested", 5.992783*^6, 4.225311*^6, 1.767472*^6, 
  "", 197070., 16.24, 11.45, 4.79, 5339., 76.85, 3.6910558*^7, 80.08, 29.6, 
  6.769, 4.209, 7485.013, 1., 419.146, 7.14, 0.8, 47.1, "", 1.1, 76.68, 
  0.686}, {"MAR", "Africa", "Morocco", "2021-03-16", 489622., 526., 398.429, 
  8737., 4., 6., 13265.093, 14.251, 10.794, 236.707, 0.108, 0.163, 1.04, "", 
  "", "", "", "", "", "", "", 10809., 5.326929*^6, 144.32, 0.293, 10036., 
  0.272, 0.04, 25.2, "people tested", 6.197382*^6, 4.236386*^6, 1.960996*^6, 
  204599., 209026., 16.79, 11.48, 5.31, 5663., 76.85, 3.6910558*^7, 80.08, 
  29.6, 6.769, 4.209, 7485.013, 1., 419.146, 7.14, 0.8, 47.1, "", 1.1, 76.68, 
  0.686}, {"MAR", "Africa", "Morocco", "2021-03-17", 490088., 466., 400.286, 
  8745., 8., 5.714, 13277.719, 12.625, 10.845, 236.924, 0.217, 0.155, 1.04, 
  "", "", "", "", "", "", "", "", 9960., 5.336889*^6, 144.59, 0.27, 9892., 
  0.268, 0.04, 24.7, "people tested", 6.360732*^6, 4.244651*^6, 2.116081*^6, 
  163350., 203778., 17.23, 11.5, 5.73, 5521., 76.85, 3.6910558*^7, 80.08, 
  29.6, 6.769, 4.209, 7485.013, 1., 419.146, 7.14, 0.8, 47.1, "", 1.1, 76.68, 
  0.686}, {"MAR", "Africa", "Morocco", "2021-03-18", 490575., 487., 403.571, 
  8748., 3., 5.143, 13290.913, 13.194, 10.934, 237.005, 0.081, 0.139, 1.04, 
  "", "", "", "", "", "", "", "", 10285., 5.347174*^6, 144.868, 0.279, 9598., 
  0.26, 0.042, 23.8, "people tested", "", "", "", "", 197609., "", "", "", 
  5354., 76.85, 3.6910558*^7, 80.08, 29.6, 6.769, 4.209, 7485.013, 1., 
  419.146, 7.14, 0.8, 47.1, "", 1.1, 76.68, 0.686}, 
 {"MAR", "Africa", "Morocco", "2021-03-19", 491019., 444., 405.429, 8755., 
  7., 5.571, 13302.942, 12.029, 10.984, 237.195, 0.19, 0.151, 1.04, "", "", 
  "", "", "", "", "", "", 10281., 5.357455*^6, 145.147, 0.279, 9197., 0.249, 
  0.044, 22.7, "people tested", 6.611161*^6, 4.258813*^6, 2.352348*^6, "", 
  173867., 17.91, 11.54, 6.37, 4710., 76.85, 3.6910558*^7, 80.08, 29.6, 
  6.769, 4.209, 7485.013, 1., 419.146, 7.14, 0.8, 47.1, "", 1.1, 76.68, 
  0.686}, {"MAR", "Africa", "Morocco", "2021-03-20", 491463., 444., 404.429, 
  8763., 8., 6.429, 13314.971, 12.029, 10.957, 237.412, 0.217, 0.174, 1.04, 
  "", "", "", "", "", "", "", "", 11678., 5.369133*^6, 145.463, 0.316, 9162., 
  0.248, 0.044, 22.7, "people tested", 6.687548*^6, 4.264168*^6, 2.42338*^6, 
  76387., 143577., 18.12, 11.55, 6.57, 3890., 76.85, 3.6910558*^7, 80.08, 
  29.6, 6.769, 4.209, 7485.013, 1., 419.146, 7.14, 0.8, 47.1, "", 1.1, 76.68, 
  0.686}, {"MAR", "Africa", "Morocco", "2021-03-21", 491709., 246., 396., 
  8767., 4., 6.286, 13321.636, 6.665, 10.729, 237.52, 0.108, 0.17, 1.04, "", 
  "", "", "", "", "", "", "", 6358., 5.375491*^6, 145.636, 0.172, 8984., 
  0.243, 0.044, 22.7, "people tested", "", "", "", "", 128126., "", "", "", 
  3471., 76.85, 3.6910558*^7, 80.08, 29.6, 6.769, 4.209, 7485.013, 1., 
  419.146, 7.14, 0.8, 47.1, "", 1.1, 76.68, 0.686}, 
 {"MAR", "Africa", "Morocco", "2021-03-22", 491834., 125., 391.143, 8769., 
  2., 5.143, 13325.022, 3.387, 10.597, 237.574, 0.054, 0.139, 1.05, "", "", 
  "", "", "", "", "", "", 4429., 5.37992*^6, 145.756, 0.12, 9114., 0.247, 
  0.043, 23.3, "people tested", 6.781503*^6, 4.264761*^6, 2.516742*^6, "", 
  112674., 18.37, 11.55, 6.82, 3053., 76.85, 3.6910558*^7, 80.08, 29.6, 
  6.769, 4.209, 7485.013, 1., 419.146, 7.14, 0.8, 47.1, "", 1.1, 76.68, 
  0.686}, {"MAR", "Africa", "Morocco", "2021-03-23", 492403., 569., 397.286, 
  8775., 6., 5.429, 13340.438, 15.416, 10.763, 237.737, 0.163, 0.147, 1.06, 
  "", "", "", "", "", "", "", "", 9786., 5.389706*^6, 146.021, 0.265, 8968., 
  0.243, 0.044, 22.6, "people tested", 6.8584*^6, 4.265196*^6, 2.593204*^6, 
  76897., 94431., 18.58, 11.56, 7.03, 2558., 76.85, 3.6910558*^7, 80.08, 
  29.6, 6.769, 4.209, 7485.013, 1., 419.146, 7.14, 0.8, 47.1, "", 1.1, 76.68, 
  0.686}, {"MAR", "Africa", "Morocco", "2021-03-24", 492842., 439., 393.429, 
  8786., 11., 5.857, 13352.331, 11.894, 10.659, 238.035, 0.298, 0.159, 1.07, 
  "", "", "", "", "", "", "", "", 10064., 5.39977*^6, 146.293, 0.273, 8983., 
  0.243, 0.044, 22.8, "people tested", 7.128976*^6, 4.28406*^6, 2.844916*^6, 
  270576., 109749., 19.31, 11.61, 7.71, 2973., 76.85, 3.6910558*^7, 80.08, 
  29.6, 6.769, 4.209, 7485.013, 1., 419.146, 7.14, 0.8, 47.1, "", 1.1, 76.68, 
  0.686}, {"MAR", "Africa", "Morocco", "2021-03-25", 493353., 511., 396.857, 
  8788., 2., 5.714, 13366.176, 13.844, 10.752, 238.089, 0.054, 0.155, 1.08, 
  "", "", "", "", "", "", "", "", 11564., 5.411334*^6, 146.607, 0.313, 9166., 
  0.248, 0.043, 23.1, "people tested", 7.360398*^6, 4.289281*^6, 3.071117*^6, 
  231422., 124922., 19.94, 11.62, 8.32, 3384., 76.85, 3.6910558*^7, 80.08, 
  29.6, 6.769, 4.209, 7485.013, 1., 419.146, 7.14, 0.8, 47.1, "", 1.1, 76.68, 
  0.686}, {"MAR", "Africa", "Morocco", "2021-03-26", 493867., 514., 406.857, 
  8793., 5., 5.429, 13380.101, 13.926, 11.023, 238.225, 0.135, 0.147, 1.09, 
  "", "", "", "", "", "", "", "", 12072., 5.423406*^6, 146.934, 0.327, 9422., 
  0.255, 0.043, 23.2, "people tested", 7.525286*^6, 4.293544*^6, 3.231742*^6, 
  164888., 130589., 20.39, 11.63, 8.76, 3538., 76.85, 3.6910558*^7, 80.08, 
  29.6, 6.769, 4.209, 7485.013, 1., 419.146, 7.14, 0.8, 47.1, "", 1.1, 76.68, 
  0.686}, {"MAR", "Africa", "Morocco", "2021-03-27", 494358., 491., 413.571, 
  8798., 5., 5., 13393.404, 13.302, 11.205, 238.36, 0.135, 0.135, 1.09, "", 
  "", "", "", "", "", "", "", 12594., 5.436*^6, 147.275, 0.341, 9552., 0.259, 
  0.043, 23.1, "people tested", 7.634475*^6, 4.302183*^6, 3.332292*^6, 
  109189., 135275., 20.68, 11.66, 9.03, 3665., 76.85, 3.6910558*^7, 80.08, 
  29.6, 6.769, 4.209, 7485.013, 1., 419.146, 7.14, 0.8, 47.1, "", 1.1, 76.68, 
  0.686}, {"MAR", "Africa", "Morocco", "2021-03-28", 494659., 301., 421.429, 
  8798., 0., 4.429, 13401.558, 8.155, 11.418, 238.36, 0., 0.12, 1.1, "", "", 
  "", "", "", "", "", "", 7945., 5.443945*^6, 147.49, 0.215, 9779., 0.265, 
  0.043, 23.2, "people tested", "", "", "", "", 137423., "", "", "", 3723., 
  76.85, 3.6910558*^7, 80.08, 29.6, 6.769, 4.209, 7485.013, 1., 419.146, 
  7.14, 0.8, 47.1, "", 1.1, 76.68, 0.686}, {"MAR", "Africa", "Morocco", 
  "2021-03-29", 494756., 97., 417.429, 8807., 9., 5.429, 13404.186, 2.628, 
  11.309, 238.604, 0.244, 0.147, 1.11, "", "", "", "", "", "", "", "", 4206., 
  5.448151*^6, 147.604, 0.114, 9747., 0.264, 0.043, 23.4, "people tested", 
  7.7585*^6, 4.302897*^6, 3.455603*^6, "", 139571., 21.02, 11.66, 9.36, 
  3781., 76.85, 3.6910558*^7, 80.08, 29.6, 6.769, 4.209, 7485.013, 1., 
  419.146, 7.14, 0.8, 47.1, "", 1.1, 76.68, 0.686}, 
 {"MAR", "Africa", "Morocco", "2021-03-30", 495421., 665., 431.143, 8813., 
  6., 5.429, 13422.203, 18.017, 11.681, 238.766, 0.163, 0.147, 1.12, "", "", 
  "", "", "", "", "", "", 11935., 5.460086*^6, 147.927, 0.323, 10054., 0.272, 
  0.043, 23.3, "people tested", 7.8823*^6, 4.315802*^6, 3.566498*^6, 123800., 
  146271., 21.36, 11.69, 9.66, 3963., 76.85, 3.6910558*^7, 80.08, 29.6, 
  6.769, 4.209, 7485.013, 1., 419.146, 7.14, 0.8, 47.1, "", 1.1, 76.68, 
  0.686}, {"MAR", "Africa", "Morocco", "2021-03-31", 496097., 676., 465., 
  8818., 5., 4.571, 13440.517, 18.315, 12.598, 238.902, 0.135, 0.124, 1.13, 
  "", "", "", "", "", "", "", "", 13297., 5.473383*^6, 148.288, 0.36, 10516., 
  0.285, 0.044, 22.6, "people tested", 7.9946*^6, 4.320349*^6, 3.674251*^6, 
  112300., 123661., 21.66, 11.7, 9.95, 3350., 76.85, 3.6910558*^7, 80.08, 
  29.6, 6.769, 4.209, 7485.013, 1., 419.146, 7.14, 0.8, 47.1, "", 1.1, 76.68, 
  0.686}, {"MAR", "Africa", "Morocco", "2021-04-01", 496676., 579., 474.714, 
  8825., 7., 5.286, 13456.204, 15.687, 12.861, 239.091, 0.19, 0.143, 1.12, 
  "", "", "", "", "", "", "", "", "", "", "", "", 10762., 0.292, 0.044, 22.7, 
  "people tested", 8.096454*^6, 4.329244*^6, 3.76721*^6, 101854., 105151., 
  21.94, 11.73, 10.21, 2849., 76.85, 3.6910558*^7, 80.08, 29.6, 6.769, 4.209, 
  7485.013, 1., 419.146, 7.14, 0.8, 47.1, "", 1.1, 76.68, 0.686}, 
 {"MAR", "Africa", "Morocco", "2021-04-02", 497257., 581., 484.286, 8835., 
  10., 6., 13471.945, 15.741, 13.121, 239.362, 0.271, 0.163, 1.12, "", "", 
  "", "", "", "", "", "", "", 5.499948*^6, 149.007, "", 10935., 0.296, 0.044, 
  22.6, "people tested", 8.171651*^6, 4.331082*^6, 3.840569*^6, 75197., 
  92338., 22.14, 11.73, 10.41, 2502., 76.85, 3.6910558*^7, 80.08, 29.6, 
  6.769, 4.209, 7485.013, 1., 419.146, 7.14, 0.8, 47.1, "", 1.1, 76.68, 
  0.686}, {"MAR", "Africa", "Morocco", "2021-04-03", 497832., 575., 496.286, 
  8842., 7., 6.286, 13487.523, 15.578, 13.446, 239.552, 0.19, 0.17, 1.11, "", 
  "", "", "", "", "", "", "", 14348., 5.514296*^6, 149.396, 0.389, 11185., 
  0.303, 0.044, 22.5, "people tested", 8.24087*^6, 4.348995*^6, 3.891875*^6, 
  69219., 86628., 22.33, 11.78, 10.54, 2347., 76.85, 3.6910558*^7, 80.08, 
  29.6, 6.769, 4.209, 7485.013, 1., 419.146, 7.14, 0.8, 47.1, "", 1.1, 76.68, 
  0.686}, {"MAR", "Africa", "Morocco", "2021-04-04", 498197., 365., 505.429, 
  8850., 8., 7.429, 13497.412, 9.889, 13.693, 239.769, 0.217, 0.201, 1.11, 
  "", "", "", "", "", "", "", "", 7404., 5.5217*^6, 149.597, 0.201, 11108., 
  0.301, 0.046, 22., "people tested", "", "", "", "", 82211., "", "", "", 
  2227., 76.85, 3.6910558*^7, 80.08, 29.6, 6.769, 4.209, 7485.013, 1., 
  419.146, 7.14, 0.8, 47.1, "", 1.1, 76.68, 0.686}, 
 {"MAR", "Africa", "Morocco", "2021-04-05", 498329., 132., 510.429, 8857., 
  7., 7.143, 13500.988, 3.576, 13.829, 239.958, 0.19, 0.194, 1.1, "", "", "", 
  "", "", "", "", "", 4027., 5.525727*^6, 149.706, 0.109, 11082., 0.3, 0.046, 
  21.7, "people tested", 8.303056*^6, 4.352033*^6, 3.951023*^6, "", 77794., 
  22.5, 11.79, 10.7, 2108., 76.85, 3.6910558*^7, 80.08, 29.6, 6.769, 4.209, 
  7485.013, 1., 419.146, 7.14, 0.8, 47.1, "", 1.1, 76.68, 0.686}, 
 {"MAR", "Africa", "Morocco", "2021-04-06", 499025., 696., 514.857, 8865., 
  8., 7.429, 13519.844, 18.856, 13.949, 240.175, 0.217, 0.201, 1.1, "", "", 
  "", "", "", "", "", "", 11988., 5.537715*^6, 150.031, 0.325, 11090., 0.3, 
  0.046, 21.5, "people tested", 8.375241*^6, 4.382917*^6, 3.992324*^6, 
  72185., 70420., 22.69, 11.87, 10.82, 1908., 76.85, 3.6910558*^7, 80.08, 
  29.6, 6.769, 4.209, 7485.013, 1., 419.146, 7.14, 0.8, 47.1, "", 1.1, 76.68, 
  0.686}, {"MAR", "Africa", "Morocco", "2021-04-07", 499688., 663., 513., 
  8867., 2., 7., 13537.807, 17.962, 13.898, 240.229, 0.054, 0.19, 1.1, "", 
  "", "", "", "", "", "", "", 13782., 5.551497*^6, 150.404, 0.373, 11159., 
  0.302, 0.046, 21.8, "people tested", 8.448106*^6, 4.410023*^6, 4.038083*^6, 
  72865., 64787., 22.89, 11.95, 10.94, 1755., 76.85, 3.6910558*^7, 80.08, 
  29.6, 6.769, 4.209, 7485.013, 1., 419.146, 7.14, 0.8, 47.1, "", 1.1, 76.68, 
  0.686}, {"MAR", "Africa", "Morocco", "2021-04-08", 500323., 635., 521., 
  8873., 6., 6.857, 13555.01, 17.204, 14.115, 240.392, 0.163, 0.186, 1.1, "", 
  "", "", "", "", "", "", "", 13757., 5.565254*^6, 150.777, 0.373, 11227., 
  0.304, 0.046, 21.5, "people tested", 8.509229*^6, 4.433939*^6, 4.07529*^6, 
  61123., 58968., 23.05, 12.01, 11.04, 1598., 76.85, 3.6910558*^7, 80.08, 
  29.6, 6.769, 4.209, 7485.013, 1., 419.146, 7.14, 0.8, 47.1, "", 1.1, 76.68, 
  0.686}, {"MAR", "Africa", "Morocco", "2021-04-09", 500948., 625., 527.286, 
  8885., 12., 7.143, 13571.943, 16.933, 14.285, 240.717, 0.325, 0.194, 1.09, 
  "", "", "", "", "", "", "", "", 13298., 5.578552*^6, 151.137, 0.36, 11229., 
  0.304, 0.047, 21.3, "people tested", 8.552304*^6, 4.449047*^6, 4.103257*^6, 
  43075., 54379., 23.17, 12.05, 11.12, 1473., 76.85, 3.6910558*^7, 80.08, 
  29.6, 6.769, 4.209, 7485.013, 1., 419.146, 7.14, 0.8, 47.1, "", 1.1, 76.68, 
  0.686}, {"MAR", "Africa", "Morocco", "2021-04-10", 501688., 740., 550.857, 
  8891., 6., 7., 13591.992, 20.048, 14.924, 240.88, 0.163, 0.19, 1.09, "", 
  "", "", "", "", "", "", "", 11627., 5.590179*^6, 151.452, 0.315, 10840., 
  0.294, 0.051, 19.7, "people tested", 8.606571*^6, 4.471831*^6, 4.13474*^6, 
  54267., 52243., 23.32, 12.12, 11.2, 1415., 76.85, 3.6910558*^7, 80.08, 
  29.6, 6.769, 4.209, 7485.013, 1., 419.146, 7.14, 0.8, 47.1, "", 1.1, 76.68, 
  0.686}, {"MAR", "Africa", "Morocco", "2021-04-11", 502102., 414., 557.857, 
  8900., 9., 7.143, 13603.208, 11.216, 15.114, 241.123, 0.244, 0.194, 1.07, 
  "", "", "", "", "", "", "", "", 8998., 5.599177*^6, 151.696, 0.244, 11068., 
  0.3, 0.05, 19.8, "people tested", 8.635238*^6, 4.486628*^6, 4.14861*^6, 
  28667., 51896., 23.4, 12.16, 11.24, 1406., 76.85, 3.6910558*^7, 80.08, 
  29.6, 6.769, 4.209, 7485.013, 1., 419.146, 7.14, 0.8, 47.1, "", 1.1, 76.68, 
  0.686}, {"MAR", "Africa", "Morocco", "2021-04-12", 502277., 175., 564., 
  8909., 9., 7.429, 13607.949, 4.741, 15.28, 241.367, 0.244, 0.201, 1.06, "", 
  "", "", "", "", "", "", "", 4977., 5.604154*^6, 151.831, 0.135, 11204., 
  0.304, 0.05, 19.9, "people tested", "", "", "", "", 48571., "", "", "", 
  1316., 76.85, 3.6910558*^7, 80.08, 29.6, 6.769, 4.209, 7485.013, 1., 
  419.146, 7.14, 0.8, 47.1, "", 1.1, 76.68, 0.686}, 
 {"MAR", "Africa", "Morocco", "2021-04-13", 502961., 684., 562.286, 8915., 
  6., 7.143, 13626.481, 18.531, 15.234, 241.53, 0.163, 0.194, 1.04, "", "", 
  "", "", "", "", "", "", 9620., 5.613774*^6, 152.091, 0.261, 10866., 0.294, 
  0.052, 19.3, "people tested", 8.650872*^6, 4.495477*^6, 4.155395*^6, "", 
  39376., 23.44, 12.18, 11.26, 1067., 76.85, 3.6910558*^7, 80.08, 29.6, 
  6.769, 4.209, 7485.013, 1., 419.146, 7.14, 0.8, 47.1, "", 1.1, 76.68, 
  0.686}, {"MAR", "Africa", "Morocco", "2021-04-14", 503664., 703., 568., 
  8920., 5., 7.571, 13645.527, 19.046, 15.389, 241.665, 0.135, 0.205, 1.03, 
  "", "", "", "", "", "", "", "", 9584., 5.623358*^6, 152.351, 0.26, 10266., 
  0.278, 0.055, 18.1, "people tested", 8.6961*^6, 4.529399*^6, 4.166701*^6, 
  45228., 35428., 23.56, 12.27, 11.29, 960., 76.85, 3.6910558*^7, 80.08, 
  29.6, 6.769, 4.209, 7485.013, 1., 419.146, 7.14, 0.8, 47.1, "", 1.1, 76.68, 
  0.686}, {"MAR", "Africa", "Morocco", "2021-04-15", 504260., 596., 562.429, 
  8927., 7., 7.714, 13661.674, 16.147, 15.238, 241.855, 0.19, 0.209, 1.02, 
  "", "", "", "", "", "", "", "", 9817., 5.633175*^6, 152.617, 0.266, 9703., 
  0.263, 0.058, 17.3, "people tested", 8.728449*^6, 4.554*^6, 4.174449*^6, 
  32349., 31317., 23.65, 12.34, 11.31, 848., 76.85, 3.6910558*^7, 80.08, 
  29.6, 6.769, 4.209, 7485.013, 1., 419.146, 7.14, 0.8, 47.1, "", 1.1, 76.68, 
  0.686}, {"MAR", "Africa", "Morocco", "2021-04-16", 504847., 587., 557., 
  8934., 7., 7., 13677.577, 15.903, 15.091, 242.045, 0.19, 0.19, 1.01, "", 
  "", "", "", "", "", "", "", 8842., 5.642017*^6, 152.856, 0.24, 9066., 
  0.246, 0.061, 16.3, "people tested", 8.763819*^6, 4.583664*^6, 4.180155*^6, 
  35370., 30216., 23.74, 12.42, 11.33, 819., 76.85, 3.6910558*^7, 80.08, 
  29.6, 6.769, 4.209, 7485.013, 1., 419.146, 7.14, 0.8, 47.1, "", 1.1, 76.68, 
  0.686}, {"MAR", "Africa", "Morocco", "2021-04-17", 505447., 600., 537., 
  8944., 10., 7.571, 13693.833, 16.256, 14.549, 242.315, 0.271, 0.205, 1., 
  "", "", "", "", "", "", "", "", 10027., 5.652044*^6, 153.128, 0.272, 8838., 
  0.239, 0.061, 16.5, "people tested", 8.841456*^6, 4.655007*^6, 4.186449*^6, 
  77637., 33555., 23.95, 12.61, 11.34, 909., 76.85, 3.6910558*^7, 80.08, 
  29.6, 6.769, 4.209, 7485.013, 1., 419.146, 7.14, 0.8, 47.1, "", 1.1, 76.68, 
  0.686}, {"MAR", "Africa", "Morocco", "2021-04-18", 505811., 364., 529.857, 
  8945., 1., 6.429, 13703.694, 9.862, 14.355, 242.343, 0.027, 0.174, 0.99, 
  "", "", "", "", "", "", "", "", 5492., 5.657536*^6, 153.277, 0.149, 8337., 
  0.226, 0.064, 15.7, "people tested", "", "", "", "", 30832., "", "", "", 
  835., 76.85, 3.6910558*^7, 80.08, 29.6, 6.769, 4.209, 7485.013, 1., 
  419.146, 7.14, 0.8, 47.1, "", 1.1, 76.68, 0.686}, 
 {"MAR", "Africa", "Morocco", "2021-04-19", 505949., 138., 524.571, 8952., 
  7., 6.143, 13707.433, 3.739, 14.212, 242.532, 0.19, 0.166, 0.98, "", "", 
  "", "", "", "", "", "", 3587., 5.661123*^6, 153.374, 0.097, 8138., 0.22, 
  0.064, 15.5, "people tested", 8.860662*^6, 4.672326*^6, 4.188336*^6, "", 
  31087., 24.01, 12.66, 11.35, 842., 76.85, 3.6910558*^7, 80.08, 29.6, 6.769, 
  4.209, 7485.013, 1., 419.146, 7.14, 0.8, 47.1, "", 1.1, 76.68, 0.686}, 
 {"MAR", "Africa", "Morocco", "2021-04-20", 506669., 720., 529.714, 8959., 
  7., 6.286, 13726.94, 19.507, 14.351, 242.722, 0.19, 0.17, 0.97, "", "", "", 
  "", "", "", "", "", 8468., 5.669591*^6, 153.604, 0.229, 7974., 0.216, 
  0.066, 15.1, "people tested", 8.878445*^6, 4.684557*^6, 4.193888*^6, 
  17783., 32510., 24.05, 12.69, 11.36, 881., 71.3, 3.6910558*^7, 80.08, 29.6, 
  6.769, 4.209, 7485.013, 1., 419.146, 7.14, 0.8, 47.1, "", 1.1, 76.68, 
  0.686}, {"MAR", "Africa", "Morocco", "2021-04-21", 507338., 669., 524.857, 
  8969., 10., 7., 13745.064, 18.125, 14.22, 242.993, 0.271, 0.19, 0.96, "", 
  "", "", "", "", "", "", "", 9411., 5.679002*^6, 153.858, 0.255, 7949., 
  0.215, 0.066, 15.1, "people tested", 8.901652*^6, 4.697873*^6, 4.203779*^6, 
  23207., 29365., 24.12, 12.73, 11.39, 796., 71.3, 3.6910558*^7, 80.08, 29.6, 
  6.769, 4.209, 7485.013, 1., 419.146, 7.14, 0.8, 47.1, "", 1.1, 76.68, 
  0.686}, {"MAR", "Africa", "Morocco", "2021-04-22", 507938., 600., 525.429, 
  8976., 7., 7., 13761.32, 16.256, 14.235, 243.182, 0.19, 0.19, 0.94, "", "", 
  "", "", "", "", "", "", 8762., 5.687764*^6, 154.096, 0.237, 7798., 0.211, 
  0.067, 14.8, "people tested", 8.914956*^6, 4.707658*^6, 4.207298*^6, 
  13304., 26644., 24.15, 12.75, 11.4, 722., 71.3, 3.6910558*^7, 80.08, 29.6, 
  6.769, 4.209, 7485.013, 1., 419.146, 7.14, 0.8, 47.1, "", 1.1, 76.68, 
  0.686}, {"MAR", "Africa", "Morocco", "2021-04-23", 508530., 592., 526.143, 
  8983., 7., 7., 13777.359, 16.039, 14.255, 243.372, 0.19, 0.19, 0.93, "", 
  "", "", "", "", "", "", "", 8942., 5.696706*^6, 154.338, 0.242, 7813., 
  0.212, 0.067, 14.8, "people tested", 8.94112*^6, 4.723635*^6, 4.217485*^6, 
  26164., 25329., 24.22, 12.8, 11.43, 686., 71.3, 3.6910558*^7, 80.08, 29.6, 
  6.769, 4.209, 7485.013, 1., 419.146, 7.14, 0.8, 47.1, "", 1.1, 76.68, 
  0.686}, {"MAR", "Africa", "Morocco", "2021-04-24", 509037., 507., 512.857, 
  8988., 5., 6.286, 13791.095, 13.736, 13.895, 243.508, 0.135, 0.17, 0.91, 
  "", "", "", "", "", "", "", "", 9028., 5.705734*^6, 154.583, 0.245, 7670., 
  0.208, 0.067, 15., "people tested", "", "", "", "", 14723., "", "", "", 
  399., 71.3, 3.6910558*^7, 80.08, 29.6, 6.769, 4.209, 7485.013, 1., 419.146, 
  7.14, 0.8, 47.1, "", 1.1, 76.68, 0.686}, {"MAR", "Africa", "Morocco", 
  "2021-04-25", 509363., 326., 507.429, 8992., 4., 6.714, 13799.927, 8.832, 
  13.748, 243.616, 0.108, 0.182, 0.89, "", "", "", "", "", "", "", "", 6670., 
  5.712404*^6, 154.763, 0.181, 7838., 0.212, 0.065, 15.4, "people tested", 
  "", "", "", "", 13837., "", "", "", 375., 71.3, 3.6910558*^7, 80.08, 29.6, 
  6.769, 4.209, 7485.013, 1., 419.146, 7.14, 0.8, 47.1, "", 1.1, 76.68, 
  0.686}, {"MAR", "Africa", "Morocco", "2021-04-26", 509465., 102., 502.286, 
  8999., 7., 6.714, 13802.69, 2.763, 13.608, 243.806, 0.19, 0.182, 0.87, "", 
  "", "", "", "", "", "", "", 3689., 5.716093*^6, 154.863, 0.1, 7853., 0.213, 
  0.064, 15.6, "people tested", 8.951316*^6, 4.73144*^6, 4.219876*^6, "", 
  12951., 24.25, 12.82, 11.43, 351., 71.3, 3.6910558*^7, 80.08, 29.6, 6.769, 
  4.209, 7485.013, 1., 419.146, 7.14, 0.8, 47.1, "", 1.1, 76.68, 0.686}, 
 {"MAR", "Africa", "Morocco", "2021-04-27", 509972., 507., 471.857, 9005., 
  6., 6.571, 13816.426, 13.736, 12.784, 243.968, 0.163, 0.178, 0.85, "", "", 
  "", "", "", "", "", "", 8532., 5.724625*^6, 155.095, 0.231, 7862., 0.213, 
  0.06, 16.7, "people tested", 9.041985*^6, 4.808303*^6, 4.233682*^6, 90669., 
  23363., 24.5, 13.03, 11.47, 633., 71.3, 3.6910558*^7, 80.08, 29.6, 6.769, 
  4.209, 7485.013, 1., 419.146, 7.14, 0.8, 47.1, "", 1.1, 76.68, 0.686}, 
 {"MAR", "Africa", "Morocco", "2021-04-28", 510465., 493., 446.714, 9015., 
  10., 6.571, 13829.783, 13.357, 12.103, 244.239, 0.271, 0.178, 0.83, "", "", 
  "", "", "", "", "", "", 8588., 5.733213*^6, 155.327, 0.233, 7744., 0.21, 
  0.058, 17.3, "people tested", 9.239973*^6, 4.985094*^6, 4.254879*^6, 
  197988., 48332., 25.03, 13.51, 11.53, 1309., 71.3, 3.6910558*^7, 80.08, 
  29.6, 6.769, 4.209, 7485.013, 1., 419.146, 7.14, 0.8, 47.1, "", 1.1, 76.68, 
  0.686}, {"MAR", "Africa", "Morocco", "2021-04-29", 510886., 421., 421.143, 
  9020., 5., 6.286, 13841.189, 11.406, 11.41, 244.375, 0.135, 0.17, 0.82, "", 
  "", "", "", "", "", "", "", 8994., 5.742207*^6, 155.571, 0.244, 7778., 
  0.211, 0.054, 18.5, "people tested", "", "", "", "", 51794., "", "", "", 
  1403., 71.3, 3.6910558*^7, 80.08, 29.6, 6.769, 4.209, 7485.013, 1., 
  419.146, 7.14, 0.8, 47.1, "", 1.1, 76.68, 0.686}, 
 {"MAR", "Africa", "Morocco", "2021-04-30", 511249., 363., 388.429, 9023., 
  3., 5.714, 13851.023, 9.835, 10.524, 244.456, 0.081, 0.155, 0.81, "", "", 
  "", "", "", "", "", "", 8419., 5.750626*^6, 155.799, 0.228, 7703., 0.209, 
  0.05, 19.8, "people tested", 9.315054*^6, 5.054642*^6, 4.260412*^6, "", 
  53419., 25.24, 13.69, 11.54, 1447., 71.3, 3.6910558*^7, 80.08, 29.6, 6.769, 
  4.209, 7485.013, 1., 419.146, 7.14, 0.8, 47.1, "", 1.1, 76.68, 0.686}, 
 {"MAR", "Africa", "Morocco", "2021-05-01", 511562., 313., 360.714, 9026., 
  3., 5.429, 13859.503, 8.48, 9.773, 244.537, 0.081, 0.147, 0.81, "", "", "", 
  "", "", "", "", "", 8007., 5.758633*^6, 156.016, 0.217, 7557., 0.205, 
  0.048, 21., "people tested", 9.315844*^6, 5.055239*^6, 4.260605*^6, 790., 
  53046., 25.24, 13.7, 11.54, 1437., 71.3, 3.6910558*^7, 80.08, 29.6, 6.769, 
  4.209, 7485.013, 1., 419.146, 7.14, 0.8, 47.1, "", 1.1, 76.68, 0.686}, 
 {"MAR", "Africa", "Morocco", "2021-05-02", 511856., 294., 356.143, 9028., 
  2., 5.143, 13867.468, 7.965, 9.649, 244.591, 0.054, 0.139, 0.81, "", "", 
  "", "", "", "", "", "", 7668., 5.766301*^6, 156.224, 0.208, 7700., 0.209, 
  0.046, 21.6, "people tested", "", "", "", "", 57815., "", "", "", 1566., 
  71.3, 3.6910558*^7, 80.08, 29.6, 6.769, 4.209, 7485.013, 1., 419.146, 7.14, 
  0.8, 47.1, "", 1.1, 76.68, 0.686}, {"MAR", "Africa", "Morocco", 
  "2021-05-03", 511912., 56., 349.571, 9032., 4., 4.714, 13868.986, 1.517, 
  9.471, 244.7, 0.108, 0.128, 0.8, "", "", "", "", "", "", "", "", 4331., 
  5.770632*^6, 156.341, 0.117, 7791., 0.211, 0.045, 22.3, "people tested", 
  9.389397*^6, 5.107128*^6, 4.282269*^6, "", 62583., 25.44, 13.84, 11.6, 
  1696., 71.3, 3.6910558*^7, 80.08, 29.6, 6.769, 4.209, 7485.013, 1., 
  419.146, 7.14, 0.8, 47.1, "", 1.1, 76.68, 0.686}, 
 {"MAR", "Africa", "Morocco", "2021-05-04", 512285., 373., 330.429, 9038., 
  6., 4.714, 13879.091, 10.106, 8.952, 244.862, 0.163, 0.128, 0.79, "", "", 
  "", "", "", "", "", "", 9409., 5.780041*^6, 156.596, 0.255, 7917., 0.214, 
  0.042, 24., "people tested", 9.558639*^6, 5.231766*^6, 4.326873*^6, 
  169242., 73808., 25.9, 14.17, 11.72, 2000., 71.3, 3.6910558*^7, 80.08, 
  29.6, 6.769, 4.209, 7485.013, 1., 419.146, 7.14, 0.8, 47.1, "", 1.1, 76.68, 
  0.686}, {"MAR", "Africa", "Morocco", "2021-05-05", 512656., 371., 313., 
  9043., 5., 4., 13889.143, 10.051, 8.48, 244.998, 0.135, 0.108, 0.79, "", 
  "", "", "", "", "", "", "", 8983., 5.789024*^6, 156.839, 0.243, 7973., 
  0.216, 0.039, 25.5, "people tested", 9.680954*^6, 5.334087*^6, 4.346867*^6, 
  122315., 62997., 26.23, 14.45, 11.78, 1707., 71.3, 3.6910558*^7, 80.08, 
  29.6, 6.769, 4.209, 7485.013, 1., 419.146, 7.14, 0.8, 47.1, "", 1.1, 76.68, 
  0.686}, {"MAR", "Africa", "Morocco", "2021-05-06", 513016., 360., 304.286, 
  9049., 6., 4.143, 13898.896, 9.753, 8.244, 245.16, 0.163, 0.112, 0.8, "", 
  "", "", "", "", "", "", "", 8983., 5.798007*^6, 157.083, 0.243, 7971., 
  0.216, 0.038, 26.2, "people tested", "", "", "", "", 65648., "", "", "", 
  1779., 71.3, 3.6910558*^7, 80.08, 29.6, 6.769, 4.209, 7485.013, 1., 
  419.146, 7.14, 0.8, 47.1, "", 1.1, 76.68, 0.686}, 
 {"MAR", "Africa", "Morocco", "2021-05-07", 513314., 298., 295., 9057., 8., 
  4.857, 13906.969, 8.074, 7.992, 245.377, 0.217, 0.132, 0.8, "", "", "", "", 
  "", "", "", "", 9213., 5.80722*^6, 157.332, 0.25, 8085., 0.219, 0.036, 
  27.4, "people tested", 9.793139*^6, 5.429878*^6, 4.363261*^6, "", 68298., 
  26.53, 14.71, 11.82, 1850., 71.3, 3.6910558*^7, 80.08, 29.6, 6.769, 4.209, 
  7485.013, 1., 419.146, 7.14, 0.8, 47.1, "", 1.1, 76.68, 0.686}, 
 {"MAR", "Africa", "Morocco", "2021-05-08", 513628., 314., 295.143, 9064., 
  7., 5.429, 13915.476, 8.507, 7.996, 245.567, 0.19, 0.147, 0.8, "", "", "", 
  "", "", "", "", "", 9495., 5.816715*^6, 157.589, 0.257, 8297., 0.225, 
  0.036, 28.1, "people tested", 9.864561*^6, 5.473809*^6, 4.390752*^6, 
  71422., 78388., 26.73, 14.83, 11.9, 2124., 71.3, 3.6910558*^7, 80.08, 29.6, 
  6.769, 4.209, 7485.013, 1., 419.146, 7.14, 0.8, 47.1, "", 1.1, 76.68, 
  0.686}, {"MAR", "Africa", "Morocco", "2021-05-09", 513864., 236., 286.857, 
  9072., 8., 6.286, 13921.87, 6.394, 7.772, 245.783, 0.217, 0.17, 0.79, "", 
  "", "", "", "", "", "", "", 6535., 5.82325*^6, 157.767, 0.177, 8136., 0.22, 
  0.035, 28.4, "people tested", "", "", "", "", 92222., "", "", "", 2499., 
  71.3, 3.6910558*^7, 80.08, 29.6, 6.769, 4.209, 7485.013, 1., 419.146, 7.14, 
  0.8, 47.1, "", 1.1, 76.68, 0.686}, {"MAR", "Africa", "Morocco", 
  "2021-05-10", 513922., 58., 287.143, 9077., 5., 6.429, 13923.442, 1.571, 
  7.779, 245.919, 0.135, 0.174, 0.79, "", "", "", "", "", "", "", "", 3471., 
  5.826721*^6, 157.861, 0.094, 8013., 0.217, 0.036, 27.9, "people tested", 
  1.0131795*^7, 5.726928*^6, 4.404867*^6, "", 106057., 27.45, 15.52, 11.93, 
  2873., 71.3, 3.6910558*^7, 80.08, 29.6, 6.769, 4.209, 7485.013, 1., 
  419.146, 7.14, 0.8, 47.1, "", 1.1, 76.68, 0.686}, 
 {"MAR", "Africa", "Morocco", "2021-05-11", 514164., 242., 268.429, 9083., 
  6., 6.429, 13929.998, 6.556, 7.272, 246.081, 0.163, 0.174, 0.77, "", "", 
  "", "", "", "", "", "", 7955., 5.834676*^6, 158.076, 0.216, 7805., 0.211, 
  0.034, 29.1, "people tested", 1.0317649*^7, 5.903593*^6, 4.414056*^6, 
  185854., 108430., 27.95, 15.99, 11.96, 2938., 71.3, 3.6910558*^7, 80.08, 
  29.6, 6.769, 4.209, 7485.013, 1., 419.146, 7.14, 0.8, 47.1, "", 1.1, 76.68, 
  0.686}, {"MAR", "Africa", "Morocco", "2021-05-12", 514432., 268., 253.714, 
  9088., 5., 6.429, 13937.259, 7.261, 6.874, 246.217, 0.135, 0.174, 0.77, "", 
  "", "", "", "", "", "", "", 8686., 5.843362*^6, 158.311, 0.235, 7763., 
  0.21, 0.033, 30.6, "people tested", 1.0436046*^7, 5.994379*^6, 4.441667*^6, 
  118397., 107870., 28.27, 16.24, 12.03, 2922., 71.3, 3.6910558*^7, 80.08, 
  29.6, 6.769, 4.209, 7485.013, 1., 419.146, 7.14, 0.8, 47.1, "", 1.1, 76.68, 
  0.686}, {"MAR", "Africa", "Morocco", "2021-05-13", 514670., 238., 236.286, 
  9091., 3., 6., 13943.707, 6.448, 6.402, 246.298, 0.081, 0.163, 0.78, "", 
  "", "", "", "", "", "", "", 9139., 5.852501*^6, 158.559, 0.248, 7785., 
  0.211, 0.03, 32.9, "people tested", "", "", "", "", 103789., "", "", "", 
  2812., 71.3, 3.6910558*^7, 80.08, 29.6, 6.769, 4.209, 7485.013, 1., 
  419.146, 7.14, 0.8, 47.1, "", 1.1, 76.68, 0.686}, 
 {"MAR", "Africa", "Morocco", "2021-05-14", 514705., 35., 198.714, 9092., 1., 
  5., 13944.655, 0.948, 5.384, 246.325, 0.027, 0.135, 0.8, "", "", "", "", 
  "", "", "", "", 3409., 5.85591*^6, 158.651, 0.092, 6956., 0.188, 0.029, 
  35., "people tested", 1.0491095*^7, 6.040109*^6, 4.450986*^6, "", 99708., 
  28.42, 16.36, 12.06, 2701., 71.3, 3.6910558*^7, 80.08, 29.6, 6.769, 4.209, 
  7485.013, 1., 419.146, 7.14, 0.8, 47.1, "", 1.1, 76.68, 0.686}, 
 {"MAR", "Africa", "Morocco", "2021-05-15", 514817., 112., 169.857, 9098., 
  6., 4.857, 13947.689, 3.034, 4.602, 246.488, 0.163, 0.132, 0.84, "", "", 
  "", "", "", "", "", "", 3692., 5.859602*^6, 158.751, 0.1, 6127., 0.166, 
  0.028, 36.1, "people tested", 1.0672075*^7, 6.171437*^6, 4.500638*^6, 
  180980., 115359., 28.91, 16.72, 12.19, 3125., 71.3, 3.6910558*^7, 80.08, 
  29.6, 6.769, 4.209, 7485.013, 1., 419.146, 7.14, 0.8, 47.1, "", 1.1, 76.68, 
  0.686}, {"MAR", "Africa", "Morocco", "2021-05-16", 514944., 127., 154.286, 
  9098., 0., 3.714, 13951.13, 3.441, 4.18, 246.488, 0., 0.101, 0.9, "", "", 
  "", "", "", "", "", "", 6343., 5.865945*^6, 158.923, 0.172, 6099., 0.165, 
  0.025, 39.5, "people tested", "", "", "", "", 119792., "", "", "", 3245., 
  71.3, 3.6910558*^7, 80.08, 29.6, 6.769, 4.209, 7485.013, 1., 419.146, 7.14, 
  0.8, 47.1, "", 1.1, 76.68, 0.686}, {"MAR", "Africa", "Morocco", 
  "2021-05-17", 515023., 79., 157.286, 9104., 6., 3.857, 13953.27, 2.14, 
  4.261, 246.65, 0.163, 0.104, 0.96, "", "", "", "", "", "", "", "", 4021., 
  5.869966*^6, 159.032, 0.109, 6178., 0.167, 0.025, 39.3, "people tested", 
  1.1001373*^7, 6.458947*^6, 4.542426*^6, "", 124225., 29.81, 17.5, 12.31, 
  3366., 71.3, 3.6910558*^7, 80.08, 29.6, 6.769, 4.209, 7485.013, 1., 
  419.146, 7.14, 0.8, 47.1, "", 1.1, 76.68, 0.686}, 
 {"MAR", "Africa", "Morocco", "2021-05-18", 515420., 397., 179.429, 9105., 
  1., 3.143, 13964.026, 10.756, 4.861, 246.677, 0.027, 0.085, 1.02, "", "", 
  "", "", "", "", "", "", 10688., 5.880654*^6, 159.322, 0.29, 6568., 0.178, 
  0.027, 36.6, "people tested", 1.1349546*^7, 6.768161*^6, 4.581385*^6, 
  348173., 147414., 30.75, 18.34, 12.41, 3994., 71.3, 3.6910558*^7, 80.08, 
  29.6, 6.769, 4.209, 7485.013, 1., 419.146, 7.14, 0.8, 47.1, "", 1.1, 76.68, 
  0.686}, {"MAR", "Africa", "Morocco", "2021-05-19", 515758., 338., 189.429, 
  9106., 1., 2.571, 13973.183, 9.157, 5.132, 246.704, 0.027, 0.07, 1.05, "", 
  "", "", "", "", "", "", "", 9749., 5.890403*^6, 159.586, 0.264, 6720., 
  0.182, 0.028, 35.5, "people tested", 1.1703585*^7, 7.029682*^6, 
  4.673903*^6, 354039., 181077., 31.71, 19.05, 12.66, 4906., 71.3, 
  3.6910558*^7, 80.08, 29.6, 6.769, 4.209, 7485.013, 1., 419.146, 7.14, 0.8, 
  47.1, "", 1.1, 76.68, 0.686}, {"MAR", "Africa", "Morocco", "2021-05-20", 
  516091., 333., 203., 9109., 3., 2.571, 13982.205, 9.022, 5.5, 246.786, 
  0.081, 0.07, 1.07, "", "", "", "", "", "", "", "", 10405., 5.900808*^6, 
  159.868, 0.282, 6901., 0.187, 0.029, 34., "people tested", 1.201572*^7, 
  7.267431*^6, 4.748289*^6, 312135., 221736., 32.55, 19.69, 12.86, 6007., 
  71.3, 3.6910558*^7, 80.08, 29.6, 6.769, 4.209, 7485.013, 1., 419.146, 7.14, 
  0.8, 47.1, "", 1.1, 76.68, 0.686}, {"MAR", "Africa", "Morocco", 
  "2021-05-21", 516449., 358., 249.143, 9115., 6., 3.286, 13991.904, 9.699, 
  6.75, 246.948, 0.163, 0.089, 1.09, "", "", "", "", "", "", "", "", 10363., 
  5.911171*^6, 160.149, 0.281, 7894., 0.214, 0.032, 31.7, "people tested", 
  1.2285298*^7, 7.467468*^6, 4.81783*^6, 269578., 256315., 33.28, 20.23, 
  13.05, 6944., 71.3, 3.6910558*^7, 80.08, 29.6, 6.769, 4.209, 7485.013, 1., 
  419.146, 7.14, 0.8, 47.1, "", 1.1, 76.68, 0.686}, 
 {"MAR", "Africa", "Morocco", "2021-05-22", 516812., 363., 285., 9119., 4., 
  3., 14001.739, 9.835, 7.721, 247.057, 0.108, 0.081, 1.09, "", "", "", "", 
  "", "", "", "", 11365., 5.922536*^6, 160.456, 0.308, 8991., 0.244, 0.032, 
  31.5, "people tested", 1.2467071*^7, 7.635674*^6, 4.831397*^6, 181773., 
  256428., 33.78, 20.69, 13.09, 6947., 71.3, 3.6910558*^7, 80.08, 29.6, 
  6.769, 4.209, 7485.013, 1., 419.146, 7.14, 0.8, 47.1, "", 1.1, 76.68, 
  0.686}, {"MAR", "Africa", "Morocco", "2021-05-23", 517023., 211., 297., 
  9122., 3., 3.429, 14007.456, 5.717, 8.046, 247.138, 0.081, 0.093, 1.09, "", 
  "", "", "", "", "", "", "", 8290., 5.930826*^6, 160.681, 0.225, 9269., 
  0.251, 0.032, 31.2, "people tested", "", "", "", "", 250112., "", "", "", 
  6776., 71.3, 3.6910558*^7, 80.08, 29.6, 6.769, 4.209, 7485.013, 1., 
  419.146, 7.14, 0.8, 47.1, "", 1.1, 76.68, 0.686}, 
 {"MAR", "Africa", "Morocco", "2021-05-24", 517113., 90., 298.571, 9126., 4., 
  3.143, 14009.894, 2.438, 8.089, 247.246, 0.108, 0.085, 1.09, "", "", "", 
  "", "", "", "", "", 3495., 5.934321*^6, 160.776, 0.095, 9194., 0.249, 
  0.032, 30.8, "people tested", 1.2707952*^7, 7.83262*^6, 4.875332*^6, "", 
  243797., 34.43, 21.22, 13.21, 6605., 71.3, 3.6910558*^7, 80.08, 29.6, 
  6.769, 4.209, 7485.013, 1., 419.146, 7.14, 0.8, 47.1, "", 1.1, 76.68, 
  0.686}, {"MAR", "Africa", "Morocco", "2021-05-25", 517423., 310., 286.143, 
  9129., 3., 3.429, 14018.293, 8.399, 7.752, 247.328, 0.081, 0.093, 1.08, "", 
  "", "", "", "", "", "", "", 8847., 5.943168*^6, 161.015, 0.24, 8931., 
  0.242, 0.032, 31.2, "people tested", 1.3165669*^7, 8.168964*^6, 
  4.996705*^6, 457717., 259446., 35.67, 22.13, 13.54, 7029., 71.3, 
  3.6910558*^7, 80.08, 29.6, 6.769, 4.209, 7485.013, 1., 419.146, 7.14, 0.8, 
  47.1, "", 1.1, 76.68, 0.686}, {"MAR", "Africa", "Morocco", "2021-05-26", 
  517808., 385., 292.857, 9131., 2., 3.571, 14028.723, 10.431, 7.934, 
  247.382, 0.054, 0.097, 1.09, "", "", "", "", "", "", "", "", 9618., 
  5.952786*^6, 161.276, 0.261, 8912., 0.241, 0.033, 30.4, "people tested", 
  "", "", "", "", 232148., "", "", "", 6289., 71.3, 3.6910558*^7, 80.08, 
  29.6, 6.769, 4.209, 7485.013, 1., 419.146, 7.14, 0.8, 47.1, "", 1.1, 76.68, 
  0.686}, {"MAR", "Africa", "Morocco", "2021-05-27", 518122., 314., 290.143, 
  9134., 3., 3.571, 14037.23, 8.507, 7.861, 247.463, 0.081, 0.097, 1.1, "", 
  "", "", "", "", "", "", "", 8935., 5.961721*^6, 161.518, 0.242, 8702., 
  0.236, 0.033, 30., "people tested", "", "", "", "", 210837., "", "", "", 
  5712., 71.3, 3.6910558*^7, 80.08, 29.6, 6.769, 4.209, 7485.013, 1., 
  419.146, 7.14, 0.8, 47.1, "", 1.1, 76.68, 0.686}, 
 {"MAR", "Africa", "Morocco", "2021-05-28", 518458., 336., 287., 9135., 1., 
  2.857, 14046.333, 9.103, 7.776, 247.49, 0.027, 0.077, 1.11, "", "", "", "", 
  "", "", "", "", 10103., 5.971824*^6, 161.792, 0.274, 8665., 0.235, 0.033, 
  30.2, "people tested", "", "", "", "", 195605., "", "", "", 5299., 71.3, 
  3.6910558*^7, 80.08, 29.6, 6.769, 4.209, 7485.013, 1., 419.146, 7.14, 0.8, 
  47.1, "", 1.1, 76.68, 0.686}, {"MAR", "Africa", "Morocco", "2021-05-29", 
  518868., 410., 293.714, 9138., 3., 2.714, 14057.441, 11.108, 7.957, 
  247.571, 0.081, 0.074, 1.11, "", "", "", "", "", "", "", "", 10021., 
  5.981845*^6, 162.063, 0.271, 8473., 0.23, 0.035, 28.8, "people tested", "", 
  "", "", "", 192917., "", "", "", 5227., 71.3, 3.6910558*^7, 80.08, 29.6, 
  6.769, 4.209, 7485.013, 1., 419.146, 7.14, 0.8, 47.1, "", 1.1, 76.68, 
  0.686}, {"MAR", "Africa", "Morocco", "2021-05-30", 519108., 240., 297.857, 
  9143., 5., 3., 14063.943, 6.502, 8.07, 247.707, 0.135, 0.081, 1.11, "", "", 
  "", "", "", "", "", "", 7045., 5.98889*^6, 162.254, 0.191, 8295., 0.225, 
  0.036, 27.8, "people tested", "", "", "", "", 198991., "", "", "", 5391., 
  71.3, 3.6910558*^7, 80.08, 29.6, 6.769, 4.209, 7485.013, 1., 419.146, 7.14, 
  0.8, 47.1, "", 1.1, 76.68, 0.686}, {"MAR", "Africa", "Morocco", 
  "2021-05-31", 519216., 108., 300.429, 9147., 4., 3., 14066.869, 2.926, 
  8.139, 247.815, 0.108, 0.081, 1.11, "", "", "", "", "", "", "", "", 4434., 
  5.993324*^6, 162.374, 0.12, 8429., 0.228, 0.036, 28.1, "people tested", 
  1.4143401*^7, 8.674931*^6, 5.46847*^6, "", 205064., 38.32, 23.5, 14.82, 
  5556., 71.3, 3.6910558*^7, 80.08, 29.6, 6.769, 4.209, 7485.013, 1., 
  419.146, 7.14, 0.8, 47.1, "", 1.1, 76.68, 0.686}, 
 {"MAR", "Africa", "Morocco", "2021-06-01", 519610., 394., 312.429, 9154., 
  7., 3.571, 14077.544, 10.674, 8.464, 248.005, 0.19, 0.097, 1.11, "", "", 
  "", "", "", "", "", "", 8696., 6.00202*^6, 162.61, 0.236, 8407., 0.228, 
  0.037, 26.9, "people tested", 1.4413974*^7, 8.772982*^6, 5.640992*^6, 
  270573., 178329., 39.05, 23.77, 15.28, 4831., "", 3.6910558*^7, 80.08, 
  29.6, 6.769, 4.209, 7485.013, 1., 419.146, 7.14, 0.8, 47.1, "", 1.1, 76.68, 
  0.686}, {"MAR", "Africa", "Morocco", "2021-06-02", 520028., 418., 317.143, 
  9160., 6., 4.143, 14088.869, 11.325, 8.592, 248.167, 0.163, 0.112, 1.11, 
  "", "", "", "", "", "", "", "", 9459., 6.011479*^6, 162.866, 0.256, 8385., 
  0.227, 0.038, 26.4, "people tested", 1.4614443*^7, 8.869486*^6, 
  5.744957*^6, 200469., 183688., 39.59, 24.03, 15.56, 4977., "", 
  3.6910558*^7, 80.08, 29.6, 6.769, 4.209, 7485.013, 1., 419.146, 7.14, 0.8, 
  47.1, "", 1.1, 76.68, 0.686}, {"MAR", "Africa", "Morocco", "2021-06-03", 
  520423., 395., 328.714, 9165., 5., 4.429, 14099.57, 10.702, 8.906, 248.303, 
  0.135, 0.12, 1.11, "", "", "", "", "", "", "", "", 8770., 6.020249*^6, 
  163.104, 0.238, 8361., 0.227, 0.039, 25.4, "people tested", 1.4913162*^7, 
  9.072565*^6, 5.840597*^6, 298719., 203083., 40.4, 24.58, 15.82, 5502., "", 
  3.6910558*^7, 80.08, 29.6, 6.769, 4.209, 7485.013, 1., 419.146, 7.14, 0.8, 
  47.1, "", 1.1, 76.68, 0.686}, {"MAR", "Africa", "Morocco", "2021-06-04", 
  520769., 346., 330.143, 9169., 4., 4.857, 14108.944, 9.374, 8.944, 248.411, 
  0.108, 0.132, 1.11, "", "", "", "", "", "", "", "", 9891., 6.03014*^6, 
  163.372, 0.268, 8331., 0.226, 0.04, 25.2, "people tested", "", "", "", "", 
  186541., "", "", "", 5054., "", 3.6910558*^7, 80.08, 29.6, 6.769, 4.209, 
  7485.013, 1., 419.146, 7.14, 0.8, 47.1, "", 1.1, 76.68, 0.686}, 
 {"MAR", "Africa", "Morocco", "2021-06-05", 521195., 426., 332.429, 9173., 
  4., 5., 14120.486, 11.541, 9.006, 248.52, 0.108, 0.135, 1.11, "", "", "", 
  "", "", "", "", "", 10327., 6.040467*^6, 163.651, 0.28, 8375., 0.227, 0.04, 
  25.2, "people tested", 1.5007487*^7, 9.108843*^6, 5.898644*^6, "", 170000., 
  40.66, 24.68, 15.98, 4606., "", 3.6910558*^7, 80.08, 29.6, 6.769, 4.209, 
  7485.013, 1., 419.146, 7.14, 0.8, 47.1, "", 1.1, 76.68, 0.686}, 
 {"MAR", "Africa", "Morocco", "2021-06-06", 521426., 231., 331.143, 9178., 
  5., 5., 14126.744, 6.258, 8.971, 248.655, 0.135, 0.135, 1.11, "", "", "", 
  "", "", "", "", "", 6680., 6.047147*^6, 163.832, 0.181, 8322., 0.225, 0.04, 
  25.1, "people tested", "", "", "", "", 173342., "", "", "", 4696., "", 
  3.6910558*^7, 80.08, 29.6, 6.769, 4.209, 7485.013, 1., 419.146, 7.14, 0.8, 
  47.1, "", 1.1, 76.68, 0.686}, {"MAR", "Africa", "Morocco", "2021-06-07", 
  521530., 104., 330.571, 9181., 3., 4.857, 14129.562, 2.818, 8.956, 248.736, 
  0.081, 0.132, "", "", "", "", "", "", "", "", "", 3791., 6.050938*^6, 
  163.935, 0.103, 8231., 0.223, 0.04, 24.9, "people tested", 1.5380193*^7, 
  9.216223*^6, 6.16397*^6, "", 176685., 41.67, 24.97, 16.7, 4787., "", 
  3.6910558*^7, 80.08, 29.6, 6.769, 4.209, 7485.013, 1., 419.146, 7.14, 0.8, 
  47.1, "", 1.1, 76.68, 0.686}, {"MOZ", "Africa", "Mozambique", "2020-03-22", 
  1., 1., "", "", "", "", 0.032, 0.032, "", "", "", "", "", "", "", "", "", 
  "", "", "", "", "", "", "", "", "", "", "", "", "", "", "", "", "", "", "", 
  "", "", "", 22.22, 3.1255435*^7, 37.728, 17.7, 3.158, 1.87, 1136.103, 62.9, 
  329.942, 3.3, 5.1, 29.1, 12.227, 0.7, 60.85, 0.456}, 
 {"MOZ", "Africa", "Mozambique", "2020-03-23", 1., 0., "", "", "", "", 0.032, 
  0., "", "", "", "", "", "", "", "", "", "", "", "", "", "", "", "", "", "", 
  "", "", "", "", "", "", "", "", "", "", "", "", "", 47.22, 3.1255435*^7, 
  37.728, 17.7, 3.158, 1.87, 1136.103, 62.9, 329.942, 3.3, 5.1, 29.1, 12.227, 
  0.7, 60.85, 0.456}, {"MOZ", "Africa", "Mozambique", "2020-03-24", 3., 2., 
  "", "", "", "", 0.096, 0.064, "", "", "", "", "", "", "", "", "", "", "", 
  "", "", "", "", "", "", "", "", "", "", "", "", "", "", "", "", "", "", "", 
  "", 47.22, 3.1255435*^7, 37.728, 17.7, 3.158, 1.87, 1136.103, 62.9, 
  329.942, 3.3, 5.1, 29.1, 12.227, 0.7, 60.85, 0.456}, 
 {"MOZ", "Africa", "Mozambique", "2020-03-25", 5., 2., "", "", "", "", 0.16, 
  0.064, "", "", "", "", "", "", "", "", "", "", "", "", "", "", "", "", "", 
  "", "", "", "", "", "", "", "", "", "", "", "", "", "", 47.22, 
  3.1255435*^7, 37.728, 17.7, 3.158, 1.87, 1136.103, 62.9, 329.942, 3.3, 5.1, 
  29.1, 12.227, 0.7, 60.85, 0.456}, {"MOZ", "Africa", "Mozambique", 
  "2020-03-26", 7., 2., "", "", "", "", 0.224, 0.064, "", "", "", "", "", "", 
  "", "", "", "", "", "", "", "", "", "", "", "", "", "", "", "", "", "", "", 
  "", "", "", "", "", "", 47.22, 3.1255435*^7, 37.728, 17.7, 3.158, 1.87, 
  1136.103, 62.9, 329.942, 3.3, 5.1, 29.1, 12.227, 0.7, 60.85, 0.456}, 
 {"MOZ", "Africa", "Mozambique", "2020-03-27", 7., 0., 1., "", "", 0., 0.224, 
  0., 0.032, "", "", 0., "", "", "", "", "", "", "", "", "", "", "", "", "", 
  "", "", "", "", "", "", "", "", "", "", "", "", "", "", 47.22, 
  3.1255435*^7, 37.728, 17.7, 3.158, 1.87, 1136.103, 62.9, 329.942, 3.3, 5.1, 
  29.1, 12.227, 0.7, 60.85, 0.456}, {"MOZ", "Africa", "Mozambique", 
  "2020-03-28", 8., 1., 1.143, "", "", 0., 0.256, 0.032, 0.037, "", "", 0., 
  "", "", "", "", "", "", "", "", "", "", 205., 0.007, "", "", "", "", "", 
  "units unclear", "", "", "", "", "", "", "", "", "", 47.22, 3.1255435*^7, 
  37.728, 17.7, 3.158, 1.87, 1136.103, 62.9, 329.942, 3.3, 5.1, 29.1, 12.227, 
  0.7, 60.85, 0.456}, {"MOZ", "Africa", "Mozambique", "2020-03-29", 8., 0., 
  1., "", "", 0., 0.256, 0., 0.032, "", "", 0., "", "", "", "", "", "", "", 
  "", "", "", "", "", "", "", "", "", "", "units unclear", "", "", "", "", 
  "", "", "", "", "", 47.22, 3.1255435*^7, 37.728, 17.7, 3.158, 1.87, 
  1136.103, 62.9, 329.942, 3.3, 5.1, 29.1, 12.227, 0.7, 60.85, 0.456}, 
 {"MOZ", "Africa", "Mozambique", "2020-03-30", 8., 0., 1., "", "", 0., 0.256, 
  0., 0.032, "", "", 0., "", "", "", "", "", "", "", "", "", "", 233., 0.007, 
  "", "", "", "", "", "units unclear", "", "", "", "", "", "", "", "", "", 
  47.22, 3.1255435*^7, 37.728, 17.7, 3.158, 1.87, 1136.103, 62.9, 329.942, 
  3.3, 5.1, 29.1, 12.227, 0.7, 60.85, 0.456}, {"MOZ", "Africa", "Mozambique", 
  "2020-03-31", 8., 0., 0.714, "", "", 0., 0.256, 0., 0.023, "", "", 0., "", 
  "", "", "", "", "", "", "", "", 36., 269., 0.009, 0.001, "", "", "", "", 
  "units unclear", "", "", "", "", "", "", "", "", "", 47.22, 3.1255435*^7, 
  37.728, 17.7, 3.158, 1.87, 1136.103, 62.9, 329.942, 3.3, 5.1, 29.1, 12.227, 
  0.7, 60.85, 0.456}, {"MOZ", "Africa", "Mozambique", "2020-04-01", 10., 2., 
  0.714, "", "", 0., 0.32, 0.064, 0.023, "", "", 0., "", "", "", "", "", "", 
  "", "", "", 19., 288., 0.009, 0.001, "", "", "", "", "units unclear", "", 
  "", "", "", "", "", "", "", "", 56.48, 3.1255435*^7, 37.728, 17.7, 3.158, 
  1.87, 1136.103, 62.9, 329.942, 3.3, 5.1, 29.1, 12.227, 0.7, 60.85, 0.456}, 
 {"MOZ", "Africa", "Mozambique", "2020-04-02", 10., 0., 0.429, "", "", 0., 
  0.32, 0., 0.014, "", "", 0., "", "", "", "", "", "", "", "", "", 18., 306., 
  0.01, 0.001, "", "", "", "", "units unclear", "", "", "", "", "", "", "", 
  "", "", 56.48, 3.1255435*^7, 37.728, 17.7, 3.158, 1.87, 1136.103, 62.9, 
  329.942, 3.3, 5.1, 29.1, 12.227, 0.7, 60.85, 0.456}, 
 {"MOZ", "Africa", "Mozambique", "2020-04-03", 10., 0., 0.429, "", "", 0., 
  0.32, 0., 0.014, "", "", 0., "", "", "", "", "", "", "", "", "", 15., 321., 
  0.01, 0., "", "", "", "", "units unclear", "", "", "", "", "", "", "", "", 
  "", 56.48, 3.1255435*^7, 37.728, 17.7, 3.158, 1.87, 1136.103, 62.9, 
  329.942, 3.3, 5.1, 29.1, 12.227, 0.7, 60.85, 0.456}, 
 {"MOZ", "Africa", "Mozambique", "2020-04-04", 10., 0., 0.286, "", "", 0., 
  0.32, 0., 0.009, "", "", 0., "", "", "", "", "", "", "", "", "", 24., 345., 
  0.011, 0.001, 20., 0.001, 0.014, 69.9, "units unclear", "", "", "", "", "", 
  "", "", "", "", 56.48, 3.1255435*^7, 37.728, 17.7, 3.158, 1.87, 1136.103, 
  62.9, 329.942, 3.3, 5.1, 29.1, 12.227, 0.7, 60.85, 0.456}, 
 {"MOZ", "Africa", "Mozambique", "2020-04-05", 10., 0., 0.286, "", "", 0., 
  0.32, 0., 0.009, "", "", 0., "", "", "", "", "", "", "", "", "", 22., 367., 
  0.012, 0.001, 21., 0.001, 0.014, 73.4, "units unclear", "", "", "", "", "", 
  "", "", "", "", 56.48, 3.1255435*^7, 37.728, 17.7, 3.158, 1.87, 1136.103, 
  62.9, 329.942, 3.3, 5.1, 29.1, 12.227, 0.7, 60.85, 0.456}, 
 {"MOZ", "Africa", "Mozambique", "2020-04-06", 10., 0., 0.286, "", "", 0., 
  0.32, 0., 0.009, "", "", 0., "", "", "", "", "", "", "", "", "", 4., 371., 
  0.012, 0., 20., 0.001, 0.014, 69.9, "units unclear", "", "", "", "", "", 
  "", "", "", "", 56.48, 3.1255435*^7, 37.728, 17.7, 3.158, 1.87, 1136.103, 
  62.9, 329.942, 3.3, 5.1, 29.1, 12.227, 0.7, 60.85, 0.456}, 
 {"MOZ", "Africa", "Mozambique", "2020-04-07", 10., 0., 0.286, "", "", 0., 
  0.32, 0., 0.009, "", "", 0., "", "", "", "", "", "", "", "", "", 57., 428., 
  0.014, 0.002, 23., 0.001, 0.012, 80.4, "units unclear", "", "", "", "", "", 
  "", "", "", "", 56.48, 3.1255435*^7, 37.728, 17.7, 3.158, 1.87, 1136.103, 
  62.9, 329.942, 3.3, 5.1, 29.1, 12.227, 0.7, 60.85, 0.456}, 
 {"MOZ", "Africa", "Mozambique", "2020-04-08", 17., 7., 1., "", "", 0., 
  0.544, 0.224, 0.032, "", "", 0., "", "", "", "", "", "", "", "", "", 43., 
  471., 0.015, 0.001, 26., 0.001, 0.038, 26., "units unclear", "", "", "", 
  "", "", "", "", "", "", 56.48, 3.1255435*^7, 37.728, 17.7, 3.158, 1.87, 
  1136.103, 62.9, 329.942, 3.3, 5.1, 29.1, 12.227, 0.7, 60.85, 0.456}, 
 {"MOZ", "Africa", "Mozambique", "2020-04-09", 17., 0., 1., "", "", 0., 
  0.544, 0., 0.032, "", "", 0., "", "", "", "", "", "", "", "", "", 16., 
  487., 0.016, 0.001, 26., 0.001, 0.038, 26., "units unclear", "", "", "", 
  "", "", "", "", "", "", 56.48, 3.1255435*^7, 37.728, 17.7, 3.158, 1.87, 
  1136.103, 62.9, 329.942, 3.3, 5.1, 29.1, 12.227, 0.7, 60.85, 0.456}, 
 {"MOZ", "Africa", "Mozambique", "2020-04-10", 20., 3., 1.429, "", "", 0., 
  0.64, 0.096, 0.046, "", "", 0., "", "", "", "", "", "", "", "", "", 54., 
  541., 0.017, 0.002, 31., 0.001, 0.046, 21.7, "units unclear", "", "", "", 
  "", "", "", "", "", "", 56.48, 3.1255435*^7, 37.728, 17.7, 3.158, 1.87, 
  1136.103, 62.9, 329.942, 3.3, 5.1, 29.1, 12.227, 0.7, 60.85, 0.456}, 
 {"MOZ", "Africa", "Mozambique", "2020-04-11", 20., 0., 1.429, "", "", 0., 
  0.64, 0., 0.046, "", "", 0., "", "", "", "", "", "", "", "", "", 10., 551., 
  0.018, 0., 29., 0.001, 0.049, 20.3, "units unclear", "", "", "", "", "", 
  "", "", "", "", 56.48, 3.1255435*^7, 37.728, 17.7, 3.158, 1.87, 1136.103, 
  62.9, 329.942, 3.3, 5.1, 29.1, 12.227, 0.7, 60.85, 0.456}, 
 {"MOZ", "Africa", "Mozambique", "2020-04-12", 21., 1., 1.571, "", "", 0., 
  0.672, 0.032, 0.05, "", "", 0., "", "", "", "", "", "", "", "", "", 128., 
  679., 0.022, 0.004, 45., 0.001, 0.035, 28.6, "units unclear", "", "", "", 
  "", "", "", "", "", "", 56.48, 3.1255435*^7, 37.728, 17.7, 3.158, 1.87, 
  1136.103, 62.9, 329.942, 3.3, 5.1, 29.1, 12.227, 0.7, 60.85, 0.456}, 
 {"MOZ", "Africa", "Mozambique", "2020-04-13", 21., 0., 1.571, "", "", 0., 
  0.672, 0., 0.05, "", "", 0., "", "", "", "", "", "", "", "", "", 4., 683., 
  0.022, 0., 45., 0.001, 0.035, 28.6, "units unclear", "", "", "", "", "", 
  "", "", "", "", 56.48, 3.1255435*^7, 37.728, 17.7, 3.158, 1.87, 1136.103, 
  62.9, 329.942, 3.3, 5.1, 29.1, 12.227, 0.7, 60.85, 0.456}, 
 {"MOZ", "Africa", "Mozambique", "2020-04-14", 28., 7., 2.571, "", "", 0., 
  0.896, 0.224, 0.082, "", "", 0., "", "", "", "", "", "", "", "", "", 79., 
  762., 0.024, 0.003, 48., 0.002, 0.054, 18.7, "units unclear", "", "", "", 
  "", "", "", "", "", "", 56.48, 3.1255435*^7, 37.728, 17.7, 3.158, 1.87, 
  1136.103, 62.9, 329.942, 3.3, 5.1, 29.1, 12.227, 0.7, 60.85, 0.456}, 
 {"MOZ", "Africa", "Mozambique", "2020-04-15", 29., 1., 1.714, "", "", 0., 
  0.928, 0.032, 0.055, "", "", 0., "", "", "", "", "", "", "", "", "", 31., 
  793., 0.025, 0.001, 46., 0.001, 0.037, 26.8, "units unclear", "", "", "", 
  "", "", "", "", "", "", 56.48, 3.1255435*^7, 37.728, 17.7, 3.158, 1.87, 
  1136.103, 62.9, 329.942, 3.3, 5.1, 29.1, 12.227, 0.7, 60.85, 0.456}, 
 {"MOZ", "Africa", "Mozambique", "2020-04-16", 31., 2., 2., "", "", 0., 
  0.992, 0.064, 0.064, "", "", 0., "", "", "", "", "", "", "", "", "", 62., 
  855., 0.027, 0.002, 53., 0.002, 0.038, 26.5, "units unclear", "", "", "", 
  "", "", "", "", "", "", 56.48, 3.1255435*^7, 37.728, 17.7, 3.158, 1.87, 
  1136.103, 62.9, 329.942, 3.3, 5.1, 29.1, 12.227, 0.7, 60.85, 0.456}, 
 {"MOZ", "Africa", "Mozambique", "2020-04-17", 34., 3., 2., "", "", 0., 
  1.088, 0.096, 0.064, "", "", 0., "", "", "", "", "", "", "", "", "", 43., 
  898., 0.029, 0.001, 51., 0.002, 0.039, 25.5, "units unclear", "", "", "", 
  "", "", "", "", "", "", 56.48, 3.1255435*^7, 37.728, 17.7, 3.158, 1.87, 
  1136.103, 62.9, 329.942, 3.3, 5.1, 29.1, 12.227, 0.7, 60.85, 0.456}, 
 {"MOZ", "Africa", "Mozambique", "2020-04-18", 35., 1., 2.143, "", "", 0., 
  1.12, 0.032, 0.069, "", "", 0., "", "", "", "", "", "", "", "", "", 54., 
  952., 0.03, 0.002, 57., 0.002, 0.038, 26.6, "units unclear", "", "", "", 
  "", "", "", "", "", "", 56.48, 3.1255435*^7, 37.728, 17.7, 3.158, 1.87, 
  1136.103, 62.9, 329.942, 3.3, 5.1, 29.1, 12.227, 0.7, 60.85, 0.456}, 
 {"MOZ", "Africa", "Mozambique", "2020-04-19", 39., 4., 2.571, "", "", 0., 
  1.248, 0.128, 0.082, "", "", 0., "", "", "", "", "", "", "", "", "", 85., 
  1037., 0.033, 0.003, 51., 0.002, 0.05, 19.8, "units unclear", "", "", "", 
  "", "", "", "", "", "", 56.48, 3.1255435*^7, 37.728, 17.7, 3.158, 1.87, 
  1136.103, 62.9, 329.942, 3.3, 5.1, 29.1, 12.227, 0.7, 60.85, 0.456}, 
 {"MOZ", "Africa", "Mozambique", "2020-04-20", 39., 0., 2.571, "", "", 0., 
  1.248, 0., 0.082, "", "", 0., "", "", "", "", "", "", "", "", "", 73., 
  1110., 0.036, 0.002, 61., 0.002, 0.042, 23.7, "units unclear", "", "", "", 
  "", "", "", "", "", "", 56.48, 3.1255435*^7, 37.728, 17.7, 3.158, 1.87, 
  1136.103, 62.9, 329.942, 3.3, 5.1, 29.1, 12.227, 0.7, 60.85, 0.456}, 
 {"MOZ", "Africa", "Mozambique", "2020-04-21", 39., 0., 1.571, "", "", 0., 
  1.248, 0., 0.05, "", "", 0., "", "", "", "", "", "", "", "", "", 53., 
  1163., 0.037, 0.002, 57., 0.002, 0.028, 36.3, "units unclear", "", "", "", 
  "", "", "", "", "", "", 56.48, 3.1255435*^7, 37.728, 17.7, 3.158, 1.87, 
  1136.103, 62.9, 329.942, 3.3, 5.1, 29.1, 12.227, 0.7, 60.85, 0.456}, 
 {"MOZ", "Africa", "Mozambique", "2020-04-22", 41., 2., 1.714, "", "", 0., 
  1.312, 0.064, 0.055, "", "", 0., "", "", "", "", "", "", "", "", "", 84., 
  1247., 0.04, 0.003, 65., 0.002, 0.026, 37.9, "units unclear", "", "", "", 
  "", "", "", "", "", "", 56.48, 3.1255435*^7, 37.728, 17.7, 3.158, 1.87, 
  1136.103, 62.9, 329.942, 3.3, 5.1, 29.1, 12.227, 0.7, 60.85, 0.456}, 
 {"MOZ", "Africa", "Mozambique", "2020-04-23", 46., 5., 2.143, "", "", 0., 
  1.472, 0.16, 0.069, "", "", 0., "", "", "", "", "", "", "", "", "", 78., 
  1325., 0.042, 0.002, 67., 0.002, 0.032, 31.3, "units unclear", "", "", "", 
  "", "", "", "", "", "", 56.48, 3.1255435*^7, 37.728, 17.7, 3.158, 1.87, 
  1136.103, 62.9, 329.942, 3.3, 5.1, 29.1, 12.227, 0.7, 60.85, 0.456}, 
 {"MOZ", "Africa", "Mozambique", "2020-04-24", 65., 19., 4.429, "", "", 0., 
  2.08, 0.608, 0.142, "", "", 0., "", "", "", "", "", "", "", "", "", 114., 
  1439., 0.046, 0.004, 77., 0.002, 0.058, 17.4, "units unclear", "", "", "", 
  "", "", "", "", "", "", 56.48, 3.1255435*^7, 37.728, 17.7, 3.158, 1.87, 
  1136.103, 62.9, 329.942, 3.3, 5.1, 29.1, 12.227, 0.7, 60.85, 0.456}, 
 {"MOZ", "Africa", "Mozambique", "2020-04-25", 70., 5., 5., "", "", 0., 2.24, 
  0.16, 0.16, "", "", 0., "", "", "", "", "", "", "", "", "", 136., 1575., 
  0.05, 0.004, 89., 0.003, 0.056, 17.8, "units unclear", "", "", "", "", "", 
  "", "", "", "", 56.48, 3.1255435*^7, 37.728, 17.7, 3.158, 1.87, 1136.103, 
  62.9, 329.942, 3.3, 5.1, 29.1, 12.227, 0.7, 60.85, 0.456}, 
 {"MOZ", "Africa", "Mozambique", "2020-04-26", 76., 6., 5.286, "", "", 0., 
  2.432, 0.192, 0.169, "", "", 0., "", "", "", "", "", "", "", "", "", 69., 
  1644., 0.053, 0.002, 87., 0.003, 0.061, 16.5, "units unclear", "", "", "", 
  "", "", "", "", "", "", 56.48, 3.1255435*^7, 37.728, 17.7, 3.158, 1.87, 
  1136.103, 62.9, 329.942, 3.3, 5.1, 29.1, 12.227, 0.7, 60.85, 0.456}, 
 {"MOZ", "Africa", "Mozambique", "2020-04-27", 76., 0., 5.286, "", "", 0., 
  2.432, 0., 0.169, "", "", 0., "", "", "", "", "", "", "", "", "", 44., 
  1688., 0.054, 0.001, 83., 0.003, 0.064, 15.7, "units unclear", "", "", "", 
  "", "", "", "", "", "", 56.48, 3.1255435*^7, 37.728, 17.7, 3.158, 1.87, 
  1136.103, 62.9, 329.942, 3.3, 5.1, 29.1, 12.227, 0.7, 60.85, 0.456}, 
 {"MOZ", "Africa", "Mozambique", "2020-04-28", 76., 0., 5.286, "", "", 0., 
  2.432, 0., 0.169, "", "", 0., "", "", "", "", "", "", "", "", "", 84., 
  1772., 0.057, 0.003, 87., 0.003, 0.061, 16.5, "units unclear", "", "", "", 
  "", "", "", "", "", "", 56.48, 3.1255435*^7, 37.728, 17.7, 3.158, 1.87, 
  1136.103, 62.9, 329.942, 3.3, 5.1, 29.1, 12.227, 0.7, 60.85, 0.456}, 
 {"MOZ", "Africa", "Mozambique", "2020-04-29", 76., 0., 5., "", "", 0., 
  2.432, 0., 0.16, "", "", 0., "", "", "", "", "", "", "", "", "", 124., 
  1896., 0.061, 0.004, 93., 0.003, 0.054, 18.6, "units unclear", "", "", "", 
  "", "", "", "", "", "", 56.48, 3.1255435*^7, 37.728, 17.7, 3.158, 1.87, 
  1136.103, 62.9, 329.942, 3.3, 5.1, 29.1, 12.227, 0.7, 60.85, 0.456}, 
 {"MOZ", "Africa", "Mozambique", "2020-04-30", 76., 0., 4.286, "", "", 0., 
  2.432, 0., 0.137, "", "", 0., "", "", "", "", "", "", "", "", "", 180., 
  2076., 0.066, 0.006, 107., 0.003, 0.04, 25., "units unclear", "", "", "", 
  "", "", "", "", "", "", 56.48, 3.1255435*^7, 37.728, 17.7, 3.158, 1.87, 
  1136.103, 62.9, 329.942, 3.3, 5.1, 29.1, 12.227, 0.7, 60.85, 0.456}, 
 {"MOZ", "Africa", "Mozambique", "2020-05-01", 79., 3., 2., "", "", 0., 
  2.528, 0.096, 0.064, "", "", 0., "", "", "", "", "", "", "", "", "", 170., 
  2246., 0.072, 0.005, 115., 0.004, 0.017, 57.5, "units unclear", "", "", "", 
  "", "", "", "", "", "", 56.48, 3.1255435*^7, 37.728, 17.7, 3.158, 1.87, 
  1136.103, 62.9, 329.942, 3.3, 5.1, 29.1, 12.227, 0.7, 60.85, 0.456}, 
 {"MOZ", "Africa", "Mozambique", "2020-05-02", 79., 0., 1.286, "", "", 0., 
  2.528, 0., 0.041, "", "", 0., "", "", "", "", "", "", "", "", "", 91., 
  2337., 0.075, 0.003, 109., 0.003, 0.012, 84.8, "units unclear", "", "", "", 
  "", "", "", "", "", "", 56.48, 3.1255435*^7, 37.728, 17.7, 3.158, 1.87, 
  1136.103, 62.9, 329.942, 3.3, 5.1, 29.1, 12.227, 0.7, 60.85, 0.456}, 
 {"MOZ", "Africa", "Mozambique", "2020-05-03", 80., 1., 0.571, "", "", 0., 
  2.56, 0.032, 0.018, "", "", 0., "", "", "", "", "", "", "", "", "", 129., 
  2466., 0.079, 0.004, 117., 0.004, 0.005, 204.9, "units unclear", "", "", 
  "", "", "", "", "", "", "", 56.48, 3.1255435*^7, 37.728, 17.7, 3.158, 1.87, 
  1136.103, 62.9, 329.942, 3.3, 5.1, 29.1, 12.227, 0.7, 60.85, 0.456}, 
 {"MOZ", "Africa", "Mozambique", "2020-05-04", 80., 0., 0.571, "", "", 0., 
  2.56, 0., 0.018, "", "", 0., "", "", "", "", "", "", "", "", "", 132., 
  2598., 0.083, 0.004, 130., 0.004, 0.004, 227.7, "units unclear", "", "", 
  "", "", "", "", "", "", "", 56.48, 3.1255435*^7, 37.728, 17.7, 3.158, 1.87, 
  1136.103, 62.9, 329.942, 3.3, 5.1, 29.1, 12.227, 0.7, 60.85, 0.456}, 
 {"MOZ", "Africa", "Mozambique", "2020-05-05", 81., 1., 0.714, "", "", 0., 
  2.592, 0.032, 0.023, "", "", 0., "", "", "", "", "", "", "", "", "", 269., 
  2867., 0.092, 0.009, 156., 0.005, 0.005, 218.5, "units unclear", "", "", 
  "", "", "", "", "", "", "", 56.48, 3.1255435*^7, 37.728, 17.7, 3.158, 1.87, 
  1136.103, 62.9, 329.942, 3.3, 5.1, 29.1, 12.227, 0.7, 60.85, 0.456}, 
 {"MOZ", "Africa", "Mozambique", "2020-05-06", 81., 0., 0.714, "", "", 0., 
  2.592, 0., 0.023, "", "", 0., "", "", "", "", "", "", "", "", "", 174., 
  3041., 0.097, 0.006, 164., 0.005, 0.004, 229.7, "units unclear", "", "", 
  "", "", "", "", "", "", "", 56.48, 3.1255435*^7, 37.728, 17.7, 3.158, 1.87, 
  1136.103, 62.9, 329.942, 3.3, 5.1, 29.1, 12.227, 0.7, 60.85, 0.456}, 
 {"MOZ", "Africa", "Mozambique", "2020-05-07", 81., 0., 0.714, "", "", 0., 
  2.592, 0., 0.023, "", "", 0., "", "", "", "", "", "", "", "", "", 147., 
  3188., 0.102, 0.005, 159., 0.005, 0.004, 222.7, "units unclear", "", "", 
  "", "", "", "", "", "", "", 56.48, 3.1255435*^7, 37.728, 17.7, 3.158, 1.87, 
  1136.103, 62.9, 329.942, 3.3, 5.1, 29.1, 12.227, 0.7, 60.85, 0.456}, 
 {"MOZ", "Africa", "Mozambique", "2020-05-08", 82., 1., 0.429, "", "", 0., 
  2.624, 0.032, 0.014, "", "", 0., "", "", "", "", "", "", "", "", "", 168., 
  3356., 0.107, 0.005, 159., 0.005, 0.003, 370.6, "units unclear", "", "", 
  "", "", "", "", "", "", "", 56.48, 3.1255435*^7, 37.728, 17.7, 3.158, 1.87, 
  1136.103, 62.9, 329.942, 3.3, 5.1, 29.1, 12.227, 0.7, 60.85, 0.456}, 
 {"MOZ", "Africa", "Mozambique", "2020-05-09", 87., 5., 1.143, "", "", 0., 
  2.784, 0.16, 0.037, "", "", 0., "", "", "", "", "", "", "", "", "", 393., 
  3749., 0.12, 0.013, 202., 0.006, 0.006, 176.7, "units unclear", "", "", "", 
  "", "", "", "", "", "", 56.48, 3.1255435*^7, 37.728, 17.7, 3.158, 1.87, 
  1136.103, 62.9, 329.942, 3.3, 5.1, 29.1, 12.227, 0.7, 60.85, 0.456}, 
 {"MOZ", "Africa", "Mozambique", "2020-05-10", 91., 4., 1.571, "", "", 0., 
  2.911, 0.128, 0.05, "", "", 0., "", "", "", "", "", "", "", "", "", 174., 
  3923., 0.126, 0.006, 208., 0.007, 0.008, 132.4, "units unclear", "", "", 
  "", "", "", "", "", "", "", 56.48, 3.1255435*^7, 37.728, 17.7, 3.158, 1.87, 
  1136.103, 62.9, 329.942, 3.3, 5.1, 29.1, 12.227, 0.7, 60.85, 0.456}, 
 {"MOZ", "Africa", "Mozambique", "2020-05-11", 103., 12., 3.286, "", "", 0., 
  3.295, 0.384, 0.105, "", "", 0., "", "", "", "", "", "", "", "", "", 250., 
  4173., 0.134, 0.008, 225., 0.007, 0.015, 68.5, "units unclear", "", "", "", 
  "", "", "", "", "", "", 56.48, 3.1255435*^7, 37.728, 17.7, 3.158, 1.87, 
  1136.103, 62.9, 329.942, 3.3, 5.1, 29.1, 12.227, 0.7, 60.85, 0.456}, 
 {"MOZ", "Africa", "Mozambique", "2020-05-12", 104., 1., 3.286, "", "", 0., 
  3.327, 0.032, 0.105, "", "", 0., 0.89, "", "", "", "", "", "", "", "", 
  192., 4365., 0.14, 0.006, 214., 0.007, 0.015, 65.1, "units unclear", "", 
  "", "", "", "", "", "", "", "", 56.48, 3.1255435*^7, 37.728, 17.7, 3.158, 
  1.87, 1136.103, 62.9, 329.942, 3.3, 5.1, 29.1, 12.227, 0.7, 60.85, 0.456}, 
 {"MOZ", "Africa", "Mozambique", "2020-05-13", 104., 0., 3.286, "", "", 0., 
  3.327, 0., 0.105, "", "", 0., 0.89, "", "", "", "", "", "", "", "", 375., 
  4740., 0.152, 0.012, 243., 0.008, 0.014, 74., "units unclear", "", "", "", 
  "", "", "", "", "", "", 56.48, 3.1255435*^7, 37.728, 17.7, 3.158, 1.87, 
  1136.103, 62.9, 329.942, 3.3, 5.1, 29.1, 12.227, 0.7, 60.85, 0.456}, 
 {"MOZ", "Africa", "Mozambique", "2020-05-14", 115., 11., 4.857, "", "", 0., 
  3.679, 0.352, 0.155, "", "", 0., 0.9, "", "", "", "", "", "", "", "", 379., 
  5119., 0.164, 0.012, 276., 0.009, 0.018, 56.8, "units unclear", "", "", "", 
  "", "", "", "", "", "", 56.48, 3.1255435*^7, 37.728, 17.7, 3.158, 1.87, 
  1136.103, 62.9, 329.942, 3.3, 5.1, 29.1, 12.227, 0.7, 60.85, 0.456}, 
 {"MOZ", "Africa", "Mozambique", "2020-05-15", 119., 4., 5.286, "", "", 0., 
  3.807, 0.128, 0.169, "", "", 0., 0.91, "", "", "", "", "", "", "", "", 
  242., 5361., 0.172, 0.008, 286., 0.009, 0.018, 54.1, "units unclear", "", 
  "", "", "", "", "", "", "", "", 56.48, 3.1255435*^7, 37.728, 17.7, 3.158, 
  1.87, 1136.103, 62.9, 329.942, 3.3, 5.1, 29.1, 12.227, 0.7, 60.85, 0.456}, 
 {"MOZ", "Africa", "Mozambique", "2020-05-16", 129., 10., 6., "", "", 0., 
  4.127, 0.32, 0.192, "", "", 0., 0.92, "", "", "", "", "", "", "", "", 374., 
  5735., 0.183, 0.012, 284., 0.009, 0.021, 47.3, "units unclear", "", "", "", 
  "", "", "", "", "", "", 56.48, 3.1255435*^7, 37.728, 17.7, 3.158, 1.87, 
  1136.103, 62.9, 329.942, 3.3, 5.1, 29.1, 12.227, 0.7, 60.85, 0.456}, 
 {"MOZ", "Africa", "Mozambique", "2020-05-17", 137., 8., 6.571, "", "", 0., 
  4.383, 0.256, 0.21, "", "", 0., 0.94, "", "", "", "", "", "", "", "", 276., 
  6011., 0.192, 0.009, 298., 0.01, 0.022, 45.4, "units unclear", "", "", "", 
  "", "", "", "", "", "", 56.48, 3.1255435*^7, 37.728, 17.7, 3.158, 1.87, 
  1136.103, 62.9, 329.942, 3.3, 5.1, 29.1, 12.227, 0.7, 60.85, 0.456}, 
 {"MOZ", "Africa", "Mozambique", "2020-05-18", 145., 8., 6., "", "", 0., 
  4.639, 0.256, 0.192, "", "", 0., 0.96, "", "", "", "", "", "", "", "", 
  261., 6272., 0.201, 0.008, 300., 0.01, 0.02, 50., "units unclear", "", "", 
  "", "", "", "", "", "", "", 56.48, 3.1255435*^7, 37.728, 17.7, 3.158, 1.87, 
  1136.103, 62.9, 329.942, 3.3, 5.1, 29.1, 12.227, 0.7, 60.85, 0.456}, 
 {"MOZ", "Africa", "Mozambique", "2020-05-19", 146., 1., 6., "", "", 0., 
  4.671, 0.032, 0.192, "", "", 0., 0.98, "", "", "", "", "", "", "", "", 
  265., 6537., 0.209, 0.008, 310., 0.01, 0.019, 51.7, "units unclear", "", 
  "", "", "", "", "", "", "", "", 56.48, 3.1255435*^7, 37.728, 17.7, 3.158, 
  1.87, 1136.103, 62.9, 329.942, 3.3, 5.1, 29.1, 12.227, 0.7, 60.85, 0.456}, 
 {"MOZ", "Africa", "Mozambique", "2020-05-20", 156., 10., 7.429, "", "", 0., 
  4.991, 0.32, 0.238, "", "", 0., 1.01, "", "", "", "", "", "", "", "", 232., 
  6769., 0.217, 0.007, 290., 0.009, 0.026, 39., "units unclear", "", "", "", 
  "", "", "", "", "", "", 56.48, 3.1255435*^7, 37.728, 17.7, 3.158, 1.87, 
  1136.103, 62.9, 329.942, 3.3, 5.1, 29.1, 12.227, 0.7, 60.85, 0.456}, 
 {"MOZ", "Africa", "Mozambique", "2020-05-21", 162., 6., 6.714, "", "", 0., 
  5.183, 0.192, 0.215, "", "", 0., 1.03, "", "", "", "", "", "", "", "", 
  294., 7063., 0.226, 0.009, 278., 0.009, 0.024, 41.4, "units unclear", "", 
  "", "", "", "", "", "", "", "", 56.48, 3.1255435*^7, 37.728, 17.7, 3.158, 
  1.87, 1136.103, 62.9, 329.942, 3.3, 5.1, 29.1, 12.227, 0.7, 60.85, 0.456}, 
 {"MOZ", "Africa", "Mozambique", "2020-05-22", 164., 2., 6.429, "", "", 0., 
  5.247, 0.064, 0.206, "", "", 0., 1.07, "", "", "", "", "", "", "", "", 
  417., 7480., 0.239, 0.013, 303., 0.01, 0.021, 47.1, "units unclear", "", 
  "", "", "", "", "", "", "", "", 56.48, 3.1255435*^7, 37.728, 17.7, 3.158, 
  1.87, 1136.103, 62.9, 329.942, 3.3, 5.1, 29.1, 12.227, 0.7, 60.85, 0.456}, 
 {"MOZ", "Africa", "Mozambique", "2020-05-23", 168., 4., 5.571, "", "", 0., 
  5.375, 0.128, 0.178, "", "", 0., 1.1, "", "", "", "", "", "", "", "", 467., 
  7947., 0.254, 0.015, 316., 0.01, 0.018, 56.7, "units unclear", "", "", "", 
  "", "", "", "", "", "", 56.48, 3.1255435*^7, 37.728, 17.7, 3.158, 1.87, 
  1136.103, 62.9, 329.942, 3.3, 5.1, 29.1, 12.227, 0.7, 60.85, 0.456}, 
 {"MOZ", "Africa", "Mozambique", "2020-05-24", 194., 26., 8.143, "", "", 0., 
  6.207, 0.832, 0.261, "", "", 0., 1.14, "", "", "", "", "", "", "", "", 
  516., 8463., 0.271, 0.017, 350., 0.011, 0.023, 43., "units unclear", "", 
  "", "", "", "", "", "", "", "", 56.48, 3.1255435*^7, 37.728, 17.7, 3.158, 
  1.87, 1136.103, 62.9, 329.942, 3.3, 5.1, 29.1, 12.227, 0.7, 60.85, 0.456}, 
 {"MOZ", "Africa", "Mozambique", "2020-05-25", 209., 15., 9.143, 1., 1., 
  0.143, 6.687, 0.48, 0.293, 0.032, 0.032, 0.005, 1.16, "", "", "", "", "", 
  "", "", "", 333., 8796., 0.281, 0.011, 361., 0.012, 0.025, 39.5, 
  "units unclear", "", "", "", "", "", "", "", "", "", 56.48, 3.1255435*^7, 
  37.728, 17.7, 3.158, 1.87, 1136.103, 62.9, 329.942, 3.3, 5.1, 29.1, 12.227, 
  0.7, 60.85, 0.456}, {"MOZ", "Africa", "Mozambique", "2020-05-26", 213., 4., 
  9.571, 1., 0., 0.143, 6.815, 0.128, 0.306, 0.032, 0., 0.005, 1.17, "", "", 
  "", "", "", "", "", "", 240., 9036., 0.289, 0.008, 357., 0.011, 0.027, 
  37.3, "units unclear", "", "", "", "", "", "", "", "", "", 56.48, 
  3.1255435*^7, 37.728, 17.7, 3.158, 1.87, 1136.103, 62.9, 329.942, 3.3, 5.1, 
  29.1, 12.227, 0.7, 60.85, 0.456}, {"MOZ", "Africa", "Mozambique", 
  "2020-05-27", 227., 14., 10.143, 1., 0., 0.143, 7.263, 0.448, 0.325, 0.032, 
  0., 0.005, 1.19, "", "", "", "", "", "", "", "", 294., 9330., 0.299, 0.009, 
  366., 0.012, 0.028, 36.1, "units unclear", "", "", "", "", "", "", "", "", 
  "", 56.48, 3.1255435*^7, 37.728, 17.7, 3.158, 1.87, 1136.103, 62.9, 
  329.942, 3.3, 5.1, 29.1, 12.227, 0.7, 60.85, 0.456}, 
 {"MOZ", "Africa", "Mozambique", "2020-05-28", 233., 6., 10.143, 2., 1., 
  0.286, 7.455, 0.192, 0.325, 0.064, 0.032, 0.009, 1.21, "", "", "", "", "", 
  "", "", "", 488., 9818., 0.314, 0.016, 394., 0.013, 0.026, 38.8, 
  "units unclear", "", "", "", "", "", "", "", "", "", 69.44, 3.1255435*^7, 
  37.728, 17.7, 3.158, 1.87, 1136.103, 62.9, 329.942, 3.3, 5.1, 29.1, 12.227, 
  0.7, 60.85, 0.456}, {"MOZ", "Africa", "Mozambique", "2020-05-29", 234., 1., 
  10., 2., 0., 0.286, 7.487, 0.032, 0.32, 0.064, 0., 0.009, 1.23, "", "", "", 
  "", "", "", "", "", 416., 10234., 0.327, 0.013, 393., 0.013, 0.025, 39.3, 
  "units unclear", "", "", "", "", "", "", "", "", "", 69.44, 3.1255435*^7, 
  37.728, 17.7, 3.158, 1.87, 1136.103, 62.9, 329.942, 3.3, 5.1, 29.1, 12.227, 
  0.7, 60.85, 0.456}, {"MOZ", "Africa", "Mozambique", "2020-05-30", 244., 
  10., 10.857, 2., 0., 0.286, 7.807, 0.32, 0.347, 0.064, 0., 0.009, 1.26, "", 
  "", "", "", "", "", "", "", 27., 10261., 0.328, 0.001, 331., 0.011, 0.033, 
  30.5, "units unclear", "", "", "", "", "", "", "", "", "", 69.44, 
  3.1255435*^7, 37.728, 17.7, 3.158, 1.87, 1136.103, 62.9, 329.942, 3.3, 5.1, 
  29.1, 12.227, 0.7, 60.85, 0.456}, {"MOZ", "Africa", "Mozambique", 
  "2020-05-31", 254., 10., 8.571, 2., 0., 0.286, 8.127, 0.32, 0.274, 0.064, 
  0., 0.009, 1.3, "", "", "", "", "", "", "", "", 617., 10878., 0.348, 0.02, 
  345., 0.011, 0.025, 40.3, "units unclear", "", "", "", "", "", "", "", "", 
  "", 69.44, 3.1255435*^7, 37.728, 17.7, 3.158, 1.87, 1136.103, 62.9, 
  329.942, 3.3, 5.1, 29.1, 12.227, 0.7, 60.85, 0.456}, 
 {"MOZ", "Africa", "Mozambique", "2020-06-01", 254., 0., 6.429, 2., 0., 
  0.143, 8.127, 0., 0.206, 0.064, 0., 0.005, 1.34, "", "", "", "", "", "", 
  "", "", 92., 10970., 0.351, 0.003, 311., 0.01, 0.021, 48.4, 
  "units unclear", "", "", "", "", "", "", "", "", "", 69.44, 3.1255435*^7, 
  37.728, 17.7, 3.158, 1.87, 1136.103, 62.9, 329.942, 3.3, 5.1, 29.1, 12.227, 
  0.7, 60.85, 0.456}, {"MOZ", "Africa", "Mozambique", "2020-06-02", 307., 
  53., 13.429, 2., 0., 0.143, 9.822, 1.696, 0.43, 0.064, 0., 0.005, 1.39, "", 
  "", "", "", "", "", "", "", 269., 11239., 0.36, 0.009, 315., 0.01, 0.043, 
  23.5, "units unclear", "", "", "", "", "", "", "", "", "", 69.44, 
  3.1255435*^7, 37.728, 17.7, 3.158, 1.87, 1136.103, 62.9, 329.942, 3.3, 5.1, 
  29.1, 12.227, 0.7, 60.85, 0.456}, {"MOZ", "Africa", "Mozambique", 
  "2020-06-03", 316., 9., 12.714, 2., 0., 0.143, 10.11, 0.288, 0.407, 0.064, 
  0., 0.005, 1.38, "", "", "", "", "", "", "", "", 333., 11572., 0.37, 0.011, 
  320., 0.01, 0.04, 25.2, "units unclear", "", "", "", "", "", "", "", "", 
  "", 69.44, 3.1255435*^7, 37.728, 17.7, 3.158, 1.87, 1136.103, 62.9, 
  329.942, 3.3, 5.1, 29.1, 12.227, 0.7, 60.85, 0.456}, 
 {"MOZ", "Africa", "Mozambique", "2020-06-04", 352., 36., 17., 2., 0., 0., 
  11.262, 1.152, 0.544, 0.064, 0., 0., 1.38, "", "", "", "", "", "", "", "", 
  554., 12126., 0.388, 0.018, 330., 0.011, 0.052, 19.4, "units unclear", "", 
  "", "", "", "", "", "", "", "", 69.44, 3.1255435*^7, 37.728, 17.7, 3.158, 
  1.87, 1136.103, 62.9, 329.942, 3.3, 5.1, 29.1, 12.227, 0.7, 60.85, 0.456}, 
 {"MOZ", "Africa", "Mozambique", "2020-06-05", 354., 2., 17.143, 2., 0., 0., 
  11.326, 0.064, 0.548, 0.064, 0., 0., 1.36, "", "", "", "", "", "", "", "", 
  217., 12343., 0.395, 0.007, 301., 0.01, 0.057, 17.6, "units unclear", "", 
  "", "", "", "", "", "", "", "", 69.44, 3.1255435*^7, 37.728, 17.7, 3.158, 
  1.87, 1136.103, 62.9, 329.942, 3.3, 5.1, 29.1, 12.227, 0.7, 60.85, 0.456}, 
 {"MOZ", "Africa", "Mozambique", "2020-06-06", 409., 55., 23.571, 2., 0., 0., 
  13.086, 1.76, 0.754, 0.064, 0., 0., 1.35, "", "", "", "", "", "", "", "", 
  1055., 13398., 0.429, 0.034, 448., 0.014, 0.053, 19., "units unclear", "", 
  "", "", "", "", "", "", "", "", 69.44, 3.1255435*^7, 37.728, 17.7, 3.158, 
  1.87, 1136.103, 62.9, 329.942, 3.3, 5.1, 29.1, 12.227, 0.7, 60.85, 0.456}, 
 {"MOZ", "Africa", "Mozambique", "2020-06-07", 424., 15., 24.286, 2., 0., 0., 
  13.566, 0.48, 0.777, 0.064, 0., 0., 1.31, "", "", "", "", "", "", "", "", 
  612., 14010., 0.448, 0.02, 447., 0.014, 0.054, 18.4, "units unclear", "", 
  "", "", "", "", "", "", "", "", 69.44, 3.1255435*^7, 37.728, 17.7, 3.158, 
  1.87, 1136.103, 62.9, 329.942, 3.3, 5.1, 29.1, 12.227, 0.7, 60.85, 0.456}, 
 {"MOZ", "Africa", "Mozambique", "2020-06-08", 433., 9., 25.571, 2., 0., 0., 
  13.854, 0.288, 0.818, 0.064, 0., 0., 1.28, "", "", "", "", "", "", "", "", 
  570., 14580., 0.466, 0.018, 516., 0.017, 0.05, 20.2, "units unclear", "", 
  "", "", "", "", "", "", "", "", 69.44, 3.1255435*^7, 37.728, 17.7, 3.158, 
  1.87, 1136.103, 62.9, 329.942, 3.3, 5.1, 29.1, 12.227, 0.7, 60.85, 0.456}, 
 {"MOZ", "Africa", "Mozambique", "2020-06-09", 453., 20., 20.857, 2., 0., 0., 
  14.493, 0.64, 0.667, 0.064, 0., 0., 1.26, "", "", "", "", "", "", "", "", 
  610., 15190., 0.486, 0.02, 564., 0.018, 0.037, 27., "units unclear", "", 
  "", "", "", "", "", "", "", "", 69.44, 3.1255435*^7, 37.728, 17.7, 3.158, 
  1.87, 1136.103, 62.9, 329.942, 3.3, 5.1, 29.1, 12.227, 0.7, 60.85, 0.456}, 
 {"MOZ", "Africa", "Mozambique", "2020-06-10", 472., 19., 22.286, 2., 0., 0., 
  15.101, 0.608, 0.713, 0.064, 0., 0., 1.25, "", "", "", "", "", "", "", "", 
  354., 15544., 0.497, 0.011, 567., 0.018, 0.039, 25.4, "units unclear", "", 
  "", "", "", "", "", "", "", "", 69.44, 3.1255435*^7, 37.728, 17.7, 3.158, 
  1.87, 1136.103, 62.9, 329.942, 3.3, 5.1, 29.1, 12.227, 0.7, 60.85, 0.456}, 
 {"MOZ", "Africa", "Mozambique", "2020-06-11", 489., 17., 19.571, 2., 0., 0., 
  15.645, 0.544, 0.626, 0.064, 0., 0., 1.24, "", "", "", "", "", "", "", "", 
  491., 16035., 0.513, 0.016, 558., 0.018, 0.035, 28.5, "units unclear", "", 
  "", "", "", "", "", "", "", "", 69.44, 3.1255435*^7, 37.728, 17.7, 3.158, 
  1.87, 1136.103, 62.9, 329.942, 3.3, 5.1, 29.1, 12.227, 0.7, 60.85, 0.456}, 
 {"MOZ", "Africa", "Mozambique", "2020-06-12", 509., 20., 22.143, 2., 0., 0., 
  16.285, 0.64, 0.708, 0.064, 0., 0., 1.23, "", "", "", "", "", "", "", "", 
  884., 16919., 0.541, 0.028, 654., 0.021, 0.034, 29.5, "units unclear", "", 
  "", "", "", "", "", "", "", "", 69.44, 3.1255435*^7, 37.728, 17.7, 3.158, 
  1.87, 1136.103, 62.9, 329.942, 3.3, 5.1, 29.1, 12.227, 0.7, 60.85, 0.456}, 
 {"MOZ", "Africa", "Mozambique", "2020-06-13", 553., 44., 20.571, 2., 0., 0., 
  17.693, 1.408, 0.658, 0.064, 0., 0., 1.22, "", "", "", "", "", "", "", "", 
  1142., 18061., 0.578, 0.037, 666., 0.021, 0.031, 32.4, "units unclear", "", 
  "", "", "", "", "", "", "", "", 69.44, 3.1255435*^7, 37.728, 17.7, 3.158, 
  1.87, 1136.103, 62.9, 329.942, 3.3, 5.1, 29.1, 12.227, 0.7, 60.85, 0.456}, 
 {"MOZ", "Africa", "Mozambique", "2020-06-14", 583., 30., 22.714, 3., 1., 
  0.143, 18.653, 0.96, 0.727, 0.096, 0.032, 0.005, 1.19, "", "", "", "", "", 
  "", "", "", 559., 18620., 0.596, 0.018, 659., 0.021, 0.034, 29., 
  "units unclear", "", "", "", "", "", "", "", "", "", 69.44, 3.1255435*^7, 
  37.728, 17.7, 3.158, 1.87, 1136.103, 62.9, 329.942, 3.3, 5.1, 29.1, 12.227, 
  0.7, 60.85, 0.456}, {"MOZ", "Africa", "Mozambique", "2020-06-15", 609., 
  26., 25.143, 3., 0., 0.143, 19.485, 0.832, 0.804, 0.096, 0., 0.005, 1.17, 
  "", "", "", "", "", "", "", "", 961., 19581., 0.626, 0.031, 714., 0.023, 
  0.035, 28.4, "units unclear", "", "", "", "", "", "", "", "", "", 69.44, 
  3.1255435*^7, 37.728, 17.7, 3.158, 1.87, 1136.103, 62.9, 329.942, 3.3, 5.1, 
  29.1, 12.227, 0.7, 60.85, 0.456}, {"MOZ", "Africa", "Mozambique", 
  "2020-06-16", 638., 29., 26.429, 4., 1., 0.286, 20.412, 0.928, 0.846, 
  0.128, 0.032, 0.009, 1.15, "", "", "", "", "", "", "", "", 682., 20263., 
  0.648, 0.022, 725., 0.023, 0.036, 27.4, "units unclear", "", "", "", "", 
  "", "", "", "", "", 69.44, 3.1255435*^7, 37.728, 17.7, 3.158, 1.87, 
  1136.103, 62.9, 329.942, 3.3, 5.1, 29.1, 12.227, 0.7, 60.85, 0.456}, 
 {"MOZ", "Africa", "Mozambique", "2020-06-17", 651., 13., 25.571, 4., 0., 
  0.286, 20.828, 0.416, 0.818, 0.128, 0., 0.009, 1.13, "", "", "", "", "", 
  "", "", "", 751., 21014., 0.672, 0.024, 781., 0.025, 0.033, 30.5, 
  "units unclear", "", "", "", "", "", "", "", "", "", 69.44, 3.1255435*^7, 
  37.728, 17.7, 3.158, 1.87, 1136.103, 62.9, 329.942, 3.3, 5.1, 29.1, 12.227, 
  0.7, 60.85, 0.456}, {"MOZ", "Africa", "Mozambique", "2020-06-18", 662., 
  11., 24.714, 4., 0., 0.286, 21.18, 0.352, 0.791, 0.128, 0., 0.009, 1.11, 
  "", "", "", "", "", "", "", "", 766., 21780., 0.697, 0.025, 821., 0.026, 
  0.03, 33.2, "units unclear", "", "", "", "", "", "", "", "", "", 69.44, 
  3.1255435*^7, 37.728, 17.7, 3.158, 1.87, 1136.103, 62.9, 329.942, 3.3, 5.1, 
  29.1, 12.227, 0.7, 60.85, 0.456}, {"MOZ", "Africa", "Mozambique", 
  "2020-06-19", 668., 6., 22.714, 4., 0., 0.286, 21.372, 0.192, 0.727, 0.128, 
  0., 0.009, 1.1, "", "", "", "", "", "", "", "", 483., 22263., 0.712, 0.015, 
  763., 0.024, 0.03, 33.6, "units unclear", "", "", "", "", "", "", "", "", 
  "", 69.44, 3.1255435*^7, 37.728, 17.7, 3.158, 1.87, 1136.103, 62.9, 
  329.942, 3.3, 5.1, 29.1, 12.227, 0.7, 60.85, 0.456}, 
 {"MOZ", "Africa", "Mozambique", "2020-06-20", 688., 20., 19.286, 4., 0., 
  0.286, 22.012, 0.64, 0.617, 0.128, 0., 0.009, 1.1, "", "", "", "", "", "", 
  "", "", 841., 23104., 0.739, 0.027, 720., 0.023, 0.027, 37.3, 
  "units unclear", "", "", "", "", "", "", "", "", "", 69.44, 3.1255435*^7, 
  37.728, 17.7, 3.158, 1.87, 1136.103, 62.9, 329.942, 3.3, 5.1, 29.1, 12.227, 
  0.7, 60.85, 0.456}, {"MOZ", "Africa", "Mozambique", "2020-06-21", 733., 
  45., 21.429, 5., 1., 0.286, 23.452, 1.44, 0.686, 0.16, 0.032, 0.009, 1.1, 
  "", "", "", "", "", "", "", "", 656., 23760., 0.76, 0.021, 734., 0.023, 
  0.029, 34.3, "units unclear", "", "", "", "", "", "", "", "", "", 69.44, 
  3.1255435*^7, 37.728, 17.7, 3.158, 1.87, 1136.103, 62.9, 329.942, 3.3, 5.1, 
  29.1, 12.227, 0.7, 60.85, 0.456}, {"MOZ", "Africa", "Mozambique", 
  "2020-06-22", 737., 4., 18.286, 5., 0., 0.286, 23.58, 0.128, 0.585, 0.16, 
  0., 0.009, 1.09, "", "", "", "", "", "", "", "", 588., 24348., 0.779, 
  0.019, 681., 0.022, 0.027, 37.2, "units unclear", "", "", "", "", "", "", 
  "", "", "", 69.44, 3.1255435*^7, 37.728, 17.7, 3.158, 1.87, 1136.103, 62.9, 
  329.942, 3.3, 5.1, 29.1, 12.227, 0.7, 60.85, 0.456}, 
 {"MOZ", "Africa", "Mozambique", "2020-06-23", 757., 20., 17., 5., 0., 0.143, 
  24.22, 0.64, 0.544, 0.16, 0., 0.005, 1.08, "", "", "", "", "", "", "", "", 
  694., 25042., 0.801, 0.022, 683., 0.022, 0.025, 40.2, "units unclear", "", 
  "", "", "", "", "", "", "", "", 69.44, 3.1255435*^7, 37.728, 17.7, 3.158, 
  1.87, 1136.103, 62.9, 329.942, 3.3, 5.1, 29.1, 12.227, 0.7, 60.85, 0.456}, 
 {"MOZ", "Africa", "Mozambique", "2020-06-24", 762., 5., 15.857, 5., 0., 
  0.143, 24.38, 0.16, 0.507, 0.16, 0., 0.005, 1.08, "", "", "", "", "", "", 
  "", "", 404., 25446., 0.814, 0.013, 633., 0.02, 0.025, 39.9, 
  "units unclear", "", "", "", "", "", "", "", "", "", 69.44, 3.1255435*^7, 
  37.728, 17.7, 3.158, 1.87, 1136.103, 62.9, 329.942, 3.3, 5.1, 29.1, 12.227, 
  0.7, 60.85, 0.456}, {"MOZ", "Africa", "Mozambique", "2020-06-25", 788., 
  26., 18., 5., 0., 0.143, 25.212, 0.832, 0.576, 0.16, 0., 0.005, 1.09, "", 
  "", "", "", "", "", "", "", 758., 26204., 0.838, 0.024, 632., 0.02, 0.028, 
  35.1, "units unclear", "", "", "", "", "", "", "", "", "", 69.44, 
  3.1255435*^7, 37.728, 17.7, 3.158, 1.87, 1136.103, 62.9, 329.942, 3.3, 5.1, 
  29.1, 12.227, 0.7, 60.85, 0.456}, {"MOZ", "Africa", "Mozambique", 
  "2020-06-26", 816., 28., 21.143, 5., 0., 0.143, 26.107, 0.896, 0.676, 0.16, 
  0., 0.005, 1.1, "", "", "", "", "", "", "", "", 919., 27123., 0.868, 0.029, 
  694., 0.022, 0.03, 32.8, "units unclear", "", "", "", "", "", "", "", "", 
  "", 69.44, 3.1255435*^7, 37.728, 17.7, 3.158, 1.87, 1136.103, 62.9, 
  329.942, 3.3, 5.1, 29.1, 12.227, 0.7, 60.85, 0.456}, 
 {"MOZ", "Africa", "Mozambique", "2020-06-27", 839., 23., 21.571, 5., 0., 
  0.143, 26.843, 0.736, 0.69, 0.16, 0., 0.005, 1.09, "", "", "", "", "", "", 
  "", "", 833., 27956., 0.894, 0.027, 693., 0.022, 0.031, 32.1, 
  "units unclear", "", "", "", "", "", "", "", "", "", 69.44, 3.1255435*^7, 
  37.728, 17.7, 3.158, 1.87, 1136.103, 62.9, 329.942, 3.3, 5.1, 29.1, 12.227, 
  0.7, 60.85, 0.456}, {"MOZ", "Africa", "Mozambique", "2020-06-28", 859., 
  20., 18., 5., 0., 0., 27.483, 0.64, 0.576, 0.16, 0., 0., 1.09, "", "", "", 
  "", "", "", "", "", 691., 28647., 0.917, 0.022, 698., 0.022, 0.026, 38.8, 
  "units unclear", "", "", "", "", "", "", "", "", "", 69.44, 3.1255435*^7, 
  37.728, 17.7, 3.158, 1.87, 1136.103, 62.9, 329.942, 3.3, 5.1, 29.1, 12.227, 
  0.7, 60.85, 0.456}, {"MOZ", "Africa", "Mozambique", "2020-06-29", 883., 
  24., 20.857, 6., 1., 0.143, 28.251, 0.768, 0.667, 0.192, 0.032, 0.005, 
  1.09, "", "", "", "", "", "", "", "", 757., 29404., 0.941, 0.024, 722., 
  0.023, 0.029, 34.6, "units unclear", "", "", "", "", "", "", "", "", "", 
  69.44, 3.1255435*^7, 37.728, 17.7, 3.158, 1.87, 1136.103, 62.9, 329.942, 
  3.3, 5.1, 29.1, 12.227, 0.7, 60.85, 0.456}, {"MOZ", "Africa", "Mozambique", 
  "2020-06-30", 889., 6., 18.857, 6., 0., 0.143, 28.443, 0.192, 0.603, 0.192, 
  0., 0.005, 1.08, "", "", "", "", "", "", "", "", 173., 29577., 0.946, 
  0.006, 648., 0.021, 0.029, 34.4, "units unclear", "", "", "", "", "", "", 
  "", "", "", 75., 3.1255435*^7, 37.728, 17.7, 3.158, 1.87, 1136.103, 62.9, 
  329.942, 3.3, 5.1, 29.1, 12.227, 0.7, 60.85, 0.456}, 
 {"MOZ", "Africa", "Mozambique", "2020-07-01", 903., 14., 20.143, 6., 0., 
  0.143, 28.891, 0.448, 0.644, 0.192, 0., 0.005, 1.09, "", "", "", "", "", 
  "", "", "", 757., 30334., 0.971, 0.024, 698., 0.022, 0.029, 34.7, 
  "units unclear", "", "", "", "", "", "", "", "", "", 75., 3.1255435*^7, 
  37.728, 17.7, 3.158, 1.87, 1136.103, 62.9, 329.942, 3.3, 5.1, 29.1, 12.227, 
  0.7, 60.85, 0.456}, {"MOZ", "Africa", "Mozambique", "2020-07-02", 918., 
  15., 18.571, 6., 0., 0.143, 29.371, 0.48, 0.594, 0.192, 0., 0.005, 1.11, 
  "", "", "", "", "", "", "", "", 605., 30939., 0.99, 0.019, 676., 0.022, 
  0.027, 36.4, "units unclear", "", "", "", "", "", "", "", "", "", 75., 
  3.1255435*^7, 37.728, 17.7, 3.158, 1.87, 1136.103, 62.9, 329.942, 3.3, 5.1, 
  29.1, 12.227, 0.7, 60.85, 0.456}, {"MOZ", "Africa", "Mozambique", 
  "2020-07-03", 939., 21., 17.571, 6., 0., 0.143, 30.043, 0.672, 0.562, 
  0.192, 0., 0.005, 1.12, "", "", "", "", "", "", "", "", 845., 31784., 
  1.017, 0.027, 666., 0.021, 0.026, 37.9, "units unclear", "", "", "", "", 
  "", "", "", "", "", 75., 3.1255435*^7, 37.728, 17.7, 3.158, 1.87, 1136.103, 
  62.9, 329.942, 3.3, 5.1, 29.1, 12.227, 0.7, 60.85, 0.456}, 
 {"MOZ", "Africa", "Mozambique", "2020-07-04", 969., 30., 18.571, 7., 1., 
  0.286, 31.003, 0.96, 0.594, 0.224, 0.032, 0.009, 1.13, "", "", "", "", "", 
  "", "", "", 714., 32498., 1.04, 0.023, 649., 0.021, 0.029, 34.9, 
  "units unclear", "", "", "", "", "", "", "", "", "", 75., 3.1255435*^7, 
  37.728, 17.7, 3.158, 1.87, 1136.103, 62.9, 329.942, 3.3, 5.1, 29.1, 12.227, 
  0.7, 60.85, 0.456}, {"MOZ", "Africa", "Mozambique", "2020-07-05", 987., 
  18., 18.286, 8., 1., 0.429, 31.579, 0.576, 0.585, 0.256, 0.032, 0.014, 
  1.14, "", "", "", "", "", "", "", "", 627., 33125., 1.06, 0.02, 640., 0.02, 
  0.029, 35., "units unclear", "", "", "", "", "", "", "", "", "", 75., 
  3.1255435*^7, 37.728, 17.7, 3.158, 1.87, 1136.103, 62.9, 329.942, 3.3, 5.1, 
  29.1, 12.227, 0.7, 60.85, 0.456}, {"MOZ", "Africa", "Mozambique", 
  "2020-07-06", 1012., 25., 18.429, 8., 0., 0.286, 32.378, 0.8, 0.59, 0.256, 
  0., 0.009, 1.15, "", "", "", "", "", "", "", "", 911., 34036., 1.089, 
  0.029, 662., 0.021, 0.028, 35.9, "units unclear", "", "", "", "", "", "", 
  "", "", "", 75., 3.1255435*^7, 37.728, 17.7, 3.158, 1.87, 1136.103, 62.9, 
  329.942, 3.3, 5.1, 29.1, 12.227, 0.7, 60.85, 0.456}, 
 {"MOZ", "Africa", "Mozambique", "2020-07-07", 1040., 28., 21.571, 8., 0., 
  0.286, 33.274, 0.896, 0.69, 0.256, 0., 0.009, 1.16, "", "", "", "", "", "", 
  "", "", 1104., 35140., 1.124, 0.035, 795., 0.025, 0.027, 36.9, 
  "units unclear", "", "", "", "", "", "", "", "", "", 75., 3.1255435*^7, 
  37.728, 17.7, 3.158, 1.87, 1136.103, 62.9, 329.942, 3.3, 5.1, 29.1, 12.227, 
  0.7, 60.85, 0.456}, {"MOZ", "Africa", "Mozambique", "2020-07-08", 1071., 
  31., 24., 8., 0., 0.286, 34.266, 0.992, 0.768, 0.256, 0., 0.009, 1.17, "", 
  "", "", "", "", "", "", "", 556., 35696., 1.142, 0.018, 766., 0.025, 0.031, 
  31.9, "units unclear", "", "", "", "", "", "", "", "", "", 75., 
  3.1255435*^7, 37.728, 17.7, 3.158, 1.87, 1136.103, 62.9, 329.942, 3.3, 5.1, 
  29.1, 12.227, 0.7, 60.85, 0.456}, {"MOZ", "Africa", "Mozambique", 
  "2020-07-09", 1092., 21., 24.857, 9., 1., 0.429, 34.938, 0.672, 0.795, 
  0.288, 0.032, 0.014, 1.18, "", "", "", "", "", "", "", "", 1002., 36698., 
  1.174, 0.032, 823., 0.026, 0.03, 33.1, "units unclear", "", "", "", "", "", 
  "", "", "", "", 75., 3.1255435*^7, 37.728, 17.7, 3.158, 1.87, 1136.103, 
  62.9, 329.942, 3.3, 5.1, 29.1, 12.227, 0.7, 60.85, 0.456}, 
 {"MOZ", "Africa", "Mozambique", "2020-07-10", 1111., 19., 24.571, 9., 0., 
  0.429, 35.546, 0.608, 0.786, 0.288, 0., 0.014, 1.19, "", "", "", "", "", 
  "", "", "", 1312., 38010., 1.216, 0.042, 889., 0.028, 0.028, 36.2, 
  "units unclear", "", "", "", "", "", "", "", "", "", 75., 3.1255435*^7, 
  37.728, 17.7, 3.158, 1.87, 1136.103, 62.9, 329.942, 3.3, 5.1, 29.1, 12.227, 
  0.7, 60.85, 0.456}, {"MOZ", "Africa", "Mozambique", "2020-07-11", 1135., 
  24., 23.714, 9., 0., 0.286, 36.314, 0.768, 0.759, 0.288, 0., 0.009, 1.19, 
  "", "", "", "", "", "", "", "", 1081., 39091., 1.251, 0.035, 942., 0.03, 
  0.025, 39.7, "units unclear", "", "", "", "", "", "", "", "", "", 75., 
  3.1255435*^7, 37.728, 17.7, 3.158, 1.87, 1136.103, 62.9, 329.942, 3.3, 5.1, 
  29.1, 12.227, 0.7, 60.85, 0.456}, {"MOZ", "Africa", "Mozambique", 
  "2020-07-12", 1157., 22., 24.286, 9., 0., 0.143, 37.018, 0.704, 0.777, 
  0.288, 0., 0.005, 1.21, "", "", "", "", "", "", "", "", 1857., 40948., 
  1.31, 0.059, 1118., 0.036, 0.022, 46., "units unclear", "", "", "", "", "", 
  "", "", "", "", 75., 3.1255435*^7, 37.728, 17.7, 3.158, 1.87, 1136.103, 
  62.9, 329.942, 3.3, 5.1, 29.1, 12.227, 0.7, 60.85, 0.456}, 
 {"MOZ", "Africa", "Mozambique", "2020-07-13", 1219., 62., 29.571, 9., 0., 
  0.143, 39.001, 1.984, 0.946, 0.288, 0., 0.005, 1.22, "", "", "", "", "", 
  "", "", "", -87., 40861., 1.307, -0.003, 975., 0.031, 0.03, 33., 
  "units unclear", "", "", "", "", "", "", "", "", "", 75., 3.1255435*^7, 
  37.728, 17.7, 3.158, 1.87, 1136.103, 62.9, 329.942, 3.3, 5.1, 29.1, 12.227, 
  0.7, 60.85, 0.456}, {"MOZ", "Africa", "Mozambique", "2020-07-14", 1268., 
  49., 32.571, 9., 0., 0.143, 40.569, 1.568, 1.042, 0.288, 0., 0.005, 1.22, 
  "", "", "", "", "", "", "", "", 884., 41745., 1.336, 0.028, 944., 0.03, 
  0.035, 29., "units unclear", "", "", "", "", "", "", "", "", "", 75., 
  3.1255435*^7, 37.728, 17.7, 3.158, 1.87, 1136.103, 62.9, 329.942, 3.3, 5.1, 
  29.1, 12.227, 0.7, 60.85, 0.456}, {"MOZ", "Africa", "Mozambique", 
  "2020-07-15", 1330., 62., 37., 9., 0., 0.143, 42.553, 1.984, 1.184, 0.288, 
  0., 0.005, 1.21, "", "", "", "", "", "", "", "", 806., 42551., 1.361, 
  0.026, 979., 0.031, 0.038, 26.5, "units unclear", "", "", "", "", "", "", 
  "", "", "", 75., 3.1255435*^7, 37.728, 17.7, 3.158, 1.87, 1136.103, 62.9, 
  329.942, 3.3, 5.1, 29.1, 12.227, 0.7, 60.85, 0.456}, 
 {"MOZ", "Africa", "Mozambique", "2020-07-16", 1383., 53., 41.571, 9., 0., 
  0., 44.248, 1.696, 1.33, 0.288, 0., 0., 1.19, "", "", "", "", "", "", "", 
  "", 1143., 43694., 1.398, 0.037, 999., 0.032, 0.042, 24., "units unclear", 
  "", "", "", "", "", "", "", "", "", 75., 3.1255435*^7, 37.728, 17.7, 3.158, 
  1.87, 1136.103, 62.9, 329.942, 3.3, 5.1, 29.1, 12.227, 0.7, 60.85, 0.456}, 
 {"MOZ", "Africa", "Mozambique", "2020-07-17", 1402., 19., 41.571, 9., 0., 
  0., 44.856, 0.608, 1.33, 0.288, 0., 0., 1.17, "", "", "", "", "", "", "", 
  "", 528., 44222., 1.415, 0.017, 887., 0.028, 0.047, 21.3, "units unclear", 
  "", "", "", "", "", "", "", "", "", 75., 3.1255435*^7, 37.728, 17.7, 3.158, 
  1.87, 1136.103, 62.9, 329.942, 3.3, 5.1, 29.1, 12.227, 0.7, 60.85, 0.456}, 
 {"MOZ", "Africa", "Mozambique", "2020-07-18", 1435., 33., 42.857, 10., 1., 
  0.143, 45.912, 1.056, 1.371, 0.32, 0.032, 0.005, 1.15, "", "", "", "", "", 
  "", "", "", 958., 45180., 1.446, 0.031, 870., 0.028, 0.049, 20.3, 
  "units unclear", "", "", "", "", "", "", "", "", "", 75., 3.1255435*^7, 
  37.728, 17.7, 3.158, 1.87, 1136.103, 62.9, 329.942, 3.3, 5.1, 29.1, 12.227, 
  0.7, 60.85, 0.456}, {"MOZ", "Africa", "Mozambique", "2020-07-19", 1491., 
  56., 47.714, 10., 0., 0.143, 47.704, 1.792, 1.527, 0.32, 0., 0.005, 1.14, 
  "", "", "", "", "", "", "", "", 1376., 46556., 1.49, 0.044, 801., 0.026, 
  0.06, 16.8, "units unclear", "", "", "", "", "", "", "", "", "", 75., 
  3.1255435*^7, 37.728, 17.7, 3.158, 1.87, 1136.103, 62.9, 329.942, 3.3, 5.1, 
  29.1, 12.227, 0.7, 60.85, 0.456}, {"MOZ", "Africa", "Mozambique", 
  "2020-07-20", 1507., 16., 41.143, 11., 1., 0.286, 48.216, 0.512, 1.316, 
  0.352, 0.032, 0.009, 1.12, "", "", "", "", "", "", "", "", 1231., 47787., 
  1.529, 0.039, 989., 0.032, 0.042, 24., "units unclear", "", "", "", "", "", 
  "", "", "", "", 75., 3.1255435*^7, 37.728, 17.7, 3.158, 1.87, 1136.103, 
  62.9, 329.942, 3.3, 5.1, 29.1, 12.227, 0.7, 60.85, 0.456}, 
 {"MOZ", "Africa", "Mozambique", "2020-07-21", 1536., 29., 38.286, 11., 0., 
  0.286, 49.143, 0.928, 1.225, 0.352, 0., 0.009, 1.11, "", "", "", "", "", 
  "", "", "", 866., 48653., 1.557, 0.028, 987., 0.032, 0.039, 25.8, 
  "units unclear", "", "", "", "", "", "", "", "", "", 75., 3.1255435*^7, 
  37.728, 17.7, 3.158, 1.87, 1136.103, 62.9, 329.942, 3.3, 5.1, 29.1, 12.227, 
  0.7, 60.85, 0.456}, {"MOZ", "Africa", "Mozambique", "2020-07-22", 1557., 
  21., 32.429, 11., 0., 0.286, 49.815, 0.672, 1.038, 0.352, 0., 0.009, 1.11, 
  "", "", "", "", "", "", "", "", 839., 49492., 1.583, 0.027, 992., 0.032, 
  0.033, 30.6, "units unclear", "", "", "", "", "", "", "", "", "", 75., 
  3.1255435*^7, 37.728, 17.7, 3.158, 1.87, 1136.103, 62.9, 329.942, 3.3, 5.1, 
  29.1, 12.227, 0.7, 60.85, 0.456}, {"MOZ", "Africa", "Mozambique", 
  "2020-07-23", 1582., 25., 28.429, 11., 0., 0.286, 50.615, 0.8, 0.91, 0.352, 
  0., 0.009, 1.11, "", "", "", "", "", "", "", "", 629., 50121., 1.604, 0.02, 
  918., 0.029, 0.031, 32.3, "units unclear", "", "", "", "", "", "", "", "", 
  "", 75., 3.1255435*^7, 37.728, 17.7, 3.158, 1.87, 1136.103, 62.9, 329.942, 
  3.3, 5.1, 29.1, 12.227, 0.7, 60.85, 0.456}, {"MOZ", "Africa", "Mozambique", 
  "2020-07-24", 1590., 8., 26.857, 11., 0., 0.286, 50.871, 0.256, 0.859, 
  0.352, 0., 0.009, 1.11, "", "", "", "", "", "", "", "", 732., 50853., 
  1.627, 0.023, 947., 0.03, 0.028, 35.3, "units unclear", "", "", "", "", "", 
  "", "", "", "", 75., 3.1255435*^7, 37.728, 17.7, 3.158, 1.87, 1136.103, 
  62.9, 329.942, 3.3, 5.1, 29.1, 12.227, 0.7, 60.85, 0.456}, 
 {"MOZ", "Africa", "Mozambique", "2020-07-25", 1616., 26., 25.857, 11., 0., 
  0.143, 51.703, 0.832, 0.827, 0.352, 0., 0.005, 1.13, "", "", "", "", "", 
  "", "", "", 591., 51444., 1.646, 0.019, 895., 0.029, 0.029, 34.6, 
  "units unclear", "", "", "", "", "", "", "", "", "", 75., 3.1255435*^7, 
  37.728, 17.7, 3.158, 1.87, 1136.103, 62.9, 329.942, 3.3, 5.1, 29.1, 12.227, 
  0.7, 60.85, 0.456}, {"MOZ", "Africa", "Mozambique", "2020-07-26", 1669., 
  53., 25.429, 11., 0., 0.143, 53.399, 1.696, 0.814, 0.352, 0., 0.005, 1.14, 
  "", "", "", "", "", "", "", "", 978., 52422., 1.677, 0.031, 838., 0.027, 
  0.03, 33., "units unclear", "", "", "", "", "", "", "", "", "", 75., 
  3.1255435*^7, 37.728, 17.7, 3.158, 1.87, 1136.103, 62.9, 329.942, 3.3, 5.1, 
  29.1, 12.227, 0.7, 60.85, 0.456}, {"MOZ", "Africa", "Mozambique", 
  "2020-07-27", 1701., 32., 27.714, 11., 0., 0., 54.423, 1.024, 0.887, 0.352, 
  0., 0., 1.15, "", "", "", "", "", "", "", "", 1043., 53465., 1.711, 0.033, 
  811., 0.026, 0.034, 29.3, "units unclear", "", "", "", "", "", "", "", "", 
  "", 75., 3.1255435*^7, 37.728, 17.7, 3.158, 1.87, 1136.103, 62.9, 329.942, 
  3.3, 5.1, 29.1, 12.227, 0.7, 60.85, 0.456}, {"MOZ", "Africa", "Mozambique", 
  "2020-07-28", 1720., 19., 26.286, 11., 0., 0., 55.03, 0.608, 0.841, 0.352, 
  0., 0., 1.16, "", "", "", "", "", "", "", "", 616., 54081., 1.73, 0.02, 
  775., 0.025, 0.034, 29.5, "units unclear", "", "", "", "", "", "", "", "", 
  "", 75., 3.1255435*^7, 37.728, 17.7, 3.158, 1.87, 1136.103, 62.9, 329.942, 
  3.3, 5.1, 29.1, 12.227, 0.7, 60.85, 0.456}, {"MOZ", "Africa", "Mozambique", 
  "2020-07-29", 1748., 28., 27.286, 11., 0., 0., 55.926, 0.896, 0.873, 0.352, 
  0., 0., 1.18, "", "", "", "", "", "", "", "", 1130., 55211., 1.766, 0.036, 
  817., 0.026, 0.033, 29.9, "units unclear", "", "", "", "", "", "", "", "", 
  "", 51.85, 3.1255435*^7, 37.728, 17.7, 3.158, 1.87, 1136.103, 62.9, 
  329.942, 3.3, 5.1, 29.1, 12.227, 0.7, 60.85, 0.456}, 
 {"MOZ", "Africa", "Mozambique", "2020-07-30", 1808., 60., 32.286, 11., 0., 
  0., 57.846, 1.92, 1.033, 0.352, 0., 0., 1.19, "", "", "", "", "", "", "", 
  "", 949., 56160., 1.797, 0.03, 863., 0.028, 0.037, 26.7, "units unclear", 
  "", "", "", "", "", "", "", "", "", 51.85, 3.1255435*^7, 37.728, 17.7, 
  3.158, 1.87, 1136.103, 62.9, 329.942, 3.3, 5.1, 29.1, 12.227, 0.7, 60.85, 
  0.456}, {"MOZ", "Africa", "Mozambique", "2020-07-31", 1864., 56., 39.143, 
  11., 0., 0., 59.638, 1.792, 1.252, 0.352, 0., 0., 1.2, "", "", "", "", "", 
  "", "", "", 1570., 57730., 1.847, 0.05, 982., 0.031, 0.04, 25.1, 
  "units unclear", "", "", "", "", "", "", "", "", "", 51.85, 3.1255435*^7, 
  37.728, 17.7, 3.158, 1.87, 1136.103, 62.9, 329.942, 3.3, 5.1, 29.1, 12.227, 
  0.7, 60.85, 0.456}, {"MOZ", "Africa", "Mozambique", "2020-08-01", 1907., 
  43., 41.571, 12., 1., 0.143, 61.013, 1.376, 1.33, 0.384, 0.032, 0.005, 1.2, 
  "", "", "", "", "", "", "", "", 1181., 58911., 1.885, 0.038, 1067., 0.034, 
  0.039, 25.7, "units unclear", "", "", "", "", "", "", "", "", "", 51.85, 
  3.1255435*^7, 37.728, 17.7, 3.158, 1.87, 1136.103, 62.9, 329.942, 3.3, 5.1, 
  29.1, 12.227, 0.7, 60.85, 0.456}, {"MOZ", "Africa", "Mozambique", 
  "2020-08-02", 1946., 39., 39.571, 13., 1., 0.286, 62.261, 1.248, 1.266, 
  0.416, 0.032, 0.009, 1.2, "", "", "", "", "", "", "", "", 731., 59642., 
  1.908, 0.023, 1031., 0.033, 0.038, 26.1, "units unclear", "", "", "", "", 
  "", "", "", "", "", 51.85, 3.1255435*^7, 37.728, 17.7, 3.158, 1.87, 
  1136.103, 62.9, 329.942, 3.3, 5.1, 29.1, 12.227, 0.7, 60.85, 0.456}, 
 {"MOZ", "Africa", "Mozambique", "2020-08-03", 1973., 27., 38.857, 14., 1., 
  0.429, 63.125, 0.864, 1.243, 0.448, 0.032, 0.014, 1.21, "", "", "", "", "", 
  "", "", "", 831., 60473., 1.935, 0.027, 1001., 0.032, 0.039, 25.8, 
  "units unclear", "", "", "", "", "", "", "", "", "", 51.85, 3.1255435*^7, 
  37.728, 17.7, 3.158, 1.87, 1136.103, 62.9, 329.942, 3.3, 5.1, 29.1, 12.227, 
  0.7, 60.85, 0.456}, {"MOZ", "Africa", "Mozambique", "2020-08-04", 2029., 
  56., 44.143, 15., 1., 0.571, 64.917, 1.792, 1.412, 0.48, 0.032, 0.018, 
  1.22, "", "", "", "", "", "", "", "", 1900., 62373., 1.996, 0.061, 1185., 
  0.038, 0.037, 26.8, "units unclear", "", "", "", "", "", "", "", "", "", 
  51.85, 3.1255435*^7, 37.728, 17.7, 3.158, 1.87, 1136.103, 62.9, 329.942, 
  3.3, 5.1, 29.1, 12.227, 0.7, 60.85, 0.456}, {"MOZ", "Africa", "Mozambique", 
  "2020-08-05", 2079., 50., 47.286, 15., 0., 0.571, 66.516, 1.6, 1.513, 0.48, 
  0., 0.018, 1.23, "", "", "", "", "", "", "", "", 1352., 63725., 2.039, 
  0.043, 1216., 0.039, 0.039, 25.7, "units unclear", "", "", "", "", "", "", 
  "", "", "", 51.85, 3.1255435*^7, 37.728, 17.7, 3.158, 1.87, 1136.103, 62.9, 
  329.942, 3.3, 5.1, 29.1, 12.227, 0.7, 60.85, 0.456}, 
 {"MOZ", "Africa", "Mozambique", "2020-08-06", 2120., 41., 44.571, 15., 0., 
  0.571, 67.828, 1.312, 1.426, 0.48, 0., 0.018, 1.23, "", "", "", "", "", "", 
  "", "", 1426., 65151., 2.084, 0.046, 1284., 0.041, 0.035, 28.8, 
  "units unclear", "", "", "", "", "", "", "", "", "", 51.85, 3.1255435*^7, 
  37.728, 17.7, 3.158, 1.87, 1136.103, 62.9, 329.942, 3.3, 5.1, 29.1, 12.227, 
  0.7, 60.85, 0.456}, {"MOZ", "Africa", "Mozambique", "2020-08-07", 2213., 
  93., 49.857, 15., 0., 0.571, 70.804, 2.975, 1.595, 0.48, 0., 0.018, 1.24, 
  "", "", "", "", "", "", "", "", 1391., 66542., 2.129, 0.045, 1259., 0.04, 
  0.04, 25.3, "units unclear", "", "", "", "", "", "", "", "", "", 71.3, 
  3.1255435*^7, 37.728, 17.7, 3.158, 1.87, 1136.103, 62.9, 329.942, 3.3, 5.1, 
  29.1, 12.227, 0.7, 60.85, 0.456}, {"MOZ", "Africa", "Mozambique", 
  "2020-08-08", 2241., 28., 47.714, 16., 1., 0.571, 71.7, 0.896, 1.527, 
  0.512, 0.032, 0.018, 1.24, "", "", "", "", "", "", "", "", 861., 67403., 
  2.157, 0.028, 1213., 0.039, 0.039, 25.4, "units unclear", "", "", "", "", 
  "", "", "", "", "", 75., 3.1255435*^7, 37.728, 17.7, 3.158, 1.87, 1136.103, 
  62.9, 329.942, 3.3, 5.1, 29.1, 12.227, 0.7, 60.85, 0.456}, 
 {"MOZ", "Africa", "Mozambique", "2020-08-09", 2269., 28., 46.143, 16., 0., 
  0.429, 72.595, 0.896, 1.476, 0.512, 0., 0.014, 1.24, "", "", "", "", "", 
  "", "", "", 1283., 68686., 2.198, 0.041, 1292., 0.041, 0.036, 28., 
  "units unclear", "", "", "", "", "", "", "", "", "", 75., 3.1255435*^7, 
  37.728, 17.7, 3.158, 1.87, 1136.103, 62.9, 329.942, 3.3, 5.1, 29.1, 12.227, 
  0.7, 60.85, 0.456}, {"MOZ", "Africa", "Mozambique", "2020-08-10", 2411., 
  142., 62.571, 16., 0., 0.286, 77.139, 4.543, 2.002, 0.512, 0., 0.009, 1.25, 
  "", "", "", "", "", "", "", "", 1773., 70459., 2.254, 0.057, 1427., 0.046, 
  0.044, 22.8, "units unclear", "", "", "", "", "", "", "", "", "", 75., 
  3.1255435*^7, 37.728, 17.7, 3.158, 1.87, 1136.103, 62.9, 329.942, 3.3, 5.1, 
  29.1, 12.227, 0.7, 60.85, 0.456}, {"MOZ", "Africa", "Mozambique", 
  "2020-08-11", 2481., 70., 64.571, 17., 1., 0.286, 79.378, 2.24, 2.066, 
  0.544, 0.032, 0.009, 1.24, "", "", "", "", "", "", "", "", 892., 71351., 
  2.283, 0.029, 1283., 0.041, 0.05, 19.9, "units unclear", "", "", "", "", 
  "", "", "", "", "", 75., 3.1255435*^7, 37.728, 17.7, 3.158, 1.87, 1136.103, 
  62.9, 329.942, 3.3, 5.1, 29.1, 12.227, 0.7, 60.85, 0.456}, 
 {"MOZ", "Africa", "Mozambique", "2020-08-12", 2559., 78., 68.571, 19., 2., 
  0.571, 81.874, 2.496, 2.194, 0.608, 0.064, 0.018, 1.23, "", "", "", "", "", 
  "", "", "", 1110., 72461., 2.318, 0.036, 1248., 0.04, 0.055, 18.2, 
  "units unclear", "", "", "", "", "", "", "", "", "", 75., 3.1255435*^7, 
  37.728, 17.7, 3.158, 1.87, 1136.103, 62.9, 329.942, 3.3, 5.1, 29.1, 12.227, 
  0.7, 60.85, 0.456}, {"MOZ", "Africa", "Mozambique", "2020-08-13", 2638., 
  79., 74., 19., 0., 0.571, 84.401, 2.528, 2.368, 0.608, 0., 0.018, 1.22, "", 
  "", "", "", "", "", "", "", 1018., 73479., 2.351, 0.033, 1190., 0.038, 
  0.062, 16.1, "units unclear", "", "", "", "", "", "", "", "", "", 75., 
  3.1255435*^7, 37.728, 17.7, 3.158, 1.87, 1136.103, 62.9, 329.942, 3.3, 5.1, 
  29.1, 12.227, 0.7, 60.85, 0.456}, {"MOZ", "Africa", "Mozambique", 
  "2020-08-14", 2708., 70., 70.714, 19., 0., 0.571, 86.641, 2.24, 2.262, 
  0.608, 0., 0.018, 1.2, "", "", "", "", "", "", "", "", 1951., 75430., 
  2.413, 0.062, 1270., 0.041, 0.056, 18., "units unclear", "", "", "", "", 
  "", "", "", "", "", 75., 3.1255435*^7, 37.728, 17.7, 3.158, 1.87, 1136.103, 
  62.9, 329.942, 3.3, 5.1, 29.1, 12.227, 0.7, 60.85, 0.456}, 
 {"MOZ", "Africa", "Mozambique", "2020-08-15", 2791., 83., 78.571, 19., 0., 
  0.429, 89.296, 2.656, 2.514, 0.608, 0., 0.014, 1.19, "", "", "", "", "", 
  "", "", "", 1184., 76614., 2.451, 0.038, 1316., 0.042, 0.06, 16.7, 
  "units unclear", "", "", "", "", "", "", "", "", "", 75., 3.1255435*^7, 
  37.728, 17.7, 3.158, 1.87, 1136.103, 62.9, 329.942, 3.3, 5.1, 29.1, 12.227, 
  0.7, 60.85, 0.456}, {"MOZ", "Africa", "Mozambique", "2020-08-16", 2855., 
  64., 83.714, 19., 0., 0.429, 91.344, 2.048, 2.678, 0.608, 0., 0.014, 1.18, 
  "", "", "", "", "", "", "", "", 970., 77584., 2.482, 0.031, 1271., 0.041, 
  0.066, 15.2, "units unclear", "", "", "", "", "", "", "", "", "", 75., 
  3.1255435*^7, 37.728, 17.7, 3.158, 1.87, 1136.103, 62.9, 329.942, 3.3, 5.1, 
  29.1, 12.227, 0.7, 60.85, 0.456}, {"MOZ", "Africa", "Mozambique", 
  "2020-08-17", 2914., 59., 71.857, 19., 0., 0.429, 93.232, 1.888, 2.299, 
  0.608, 0., 0.014, 1.16, "", "", "", "", "", "", "", "", 1293., 78877., 
  2.524, 0.041, 1203., 0.038, 0.06, 16.7, "units unclear", "", "", "", "", 
  "", "", "", "", "", 75., 3.1255435*^7, 37.728, 17.7, 3.158, 1.87, 1136.103, 
  62.9, 329.942, 3.3, 5.1, 29.1, 12.227, 0.7, 60.85, 0.456}, 
 {"MOZ", "Africa", "Mozambique", "2020-08-18", 2991., 77., 72.857, 19., 0., 
  0.286, 95.695, 2.464, 2.331, 0.608, 0., 0.009, 1.16, "", "", "", "", "", 
  "", "", "", 627., 79504., 2.544, 0.02, 1165., 0.037, 0.063, 16., 
  "units unclear", "", "", "", "", "", "", "", "", "", 71.3, 3.1255435*^7, 
  37.728, 17.7, 3.158, 1.87, 1136.103, 62.9, 329.942, 3.3, 5.1, 29.1, 12.227, 
  0.7, 60.85, 0.456}, {"MOZ", "Africa", "Mozambique", "2020-08-19", 3045., 
  54., 69.429, 19., 0., 0., 97.423, 1.728, 2.221, 0.608, 0., 0., 1.15, "", 
  "", "", "", "", "", "", "", 1409., 80913., 2.589, 0.045, 1207., 0.039, 
  0.058, 17.4, "units unclear", "", "", "", "", "", "", "", "", "", 71.3, 
  3.1255435*^7, 37.728, 17.7, 3.158, 1.87, 1136.103, 62.9, 329.942, 3.3, 5.1, 
  29.1, 12.227, 0.7, 60.85, 0.456}, {"MOZ", "Africa", "Mozambique", 
  "2020-08-20", 3115., 70., 68.143, 20., 1., 0.143, 99.663, 2.24, 2.18, 0.64, 
  0.032, 0.005, 1.15, "", "", "", "", "", "", "", "", 1351., 82264., 2.632, 
  0.043, 1255., 0.04, 0.054, 18.4, "units unclear", "", "", "", "", "", "", 
  "", "", "", 71.3, 3.1255435*^7, 37.728, 17.7, 3.158, 1.87, 1136.103, 62.9, 
  329.942, 3.3, 5.1, 29.1, 12.227, 0.7, 60.85, 0.456}, 
 {"MOZ", "Africa", "Mozambique", "2020-08-21", 3195., 80., 69.571, 20., 0., 
  0.143, 102.222, 2.56, 2.226, 0.64, 0., 0.005, 1.15, "", "", "", "", "", "", 
  "", "", 1622., 83886., 2.684, 0.052, 1208., 0.039, 0.058, 17.4, 
  "units unclear", "", "", "", "", "", "", "", "", "", 65.74, 3.1255435*^7, 
  37.728, 17.7, 3.158, 1.87, 1136.103, 62.9, 329.942, 3.3, 5.1, 29.1, 12.227, 
  0.7, 60.85, 0.456}, {"MOZ", "Africa", "Mozambique", "2020-08-22", 3304., 
  109., 73.286, 20., 0., 0.143, 105.71, 3.487, 2.345, 0.64, 0., 0.005, 1.14, 
  "", "", "", "", "", "", "", "", 1251., 85137., 2.724, 0.04, 1218., 0.039, 
  0.06, 16.6, "units unclear", "", "", "", "", "", "", "", "", "", 65.74, 
  3.1255435*^7, 37.728, 17.7, 3.158, 1.87, 1136.103, 62.9, 329.942, 3.3, 5.1, 
  29.1, 12.227, 0.7, 60.85, 0.456}, {"MOZ", "Africa", "Mozambique", 
  "2020-08-23", 3395., 91., 77.143, 20., 0., 0.143, 108.621, 2.911, 2.468, 
  0.64, 0., 0.005, 1.13, "", "", "", "", "", "", "", "", 1412., 86549., 
  2.769, 0.045, 1281., 0.041, 0.06, 16.6, "units unclear", "", "", "", "", 
  "", "", "", "", "", 65.74, 3.1255435*^7, 37.728, 17.7, 3.158, 1.87, 
  1136.103, 62.9, 329.942, 3.3, 5.1, 29.1, 12.227, 0.7, 60.85, 0.456}, 
 {"MOZ", "Africa", "Mozambique", "2020-08-24", 3440., 45., 75.143, 21., 1., 
  0.286, 110.061, 1.44, 2.404, 0.672, 0.032, 0.009, 1.12, "", "", "", "", "", 
  "", "", "", 1016., 87565., 2.802, 0.033, 1241., 0.04, 0.061, 16.5, 
  "units unclear", "", "", "", "", "", "", "", "", "", 65.74, 3.1255435*^7, 
  37.728, 17.7, 3.158, 1.87, 1136.103, 62.9, 329.942, 3.3, 5.1, 29.1, 12.227, 
  0.7, 60.85, 0.456}, {"MOZ", "Africa", "Mozambique", "2020-08-25", 3508., 
  68., 73.857, 21., 0., 0.286, 112.236, 2.176, 2.363, 0.672, 0., 0.009, 1.12, 
  "", "", "", "", "", "", "", "", 1593., 89158., 2.853, 0.051, 1379., 0.044, 
  0.054, 18.7, "units unclear", "", "", "", "", "", "", "", "", "", 65.74, 
  3.1255435*^7, 37.728, 17.7, 3.158, 1.87, 1136.103, 62.9, 329.942, 3.3, 5.1, 
  29.1, 12.227, 0.7, 60.85, 0.456}, {"MOZ", "Africa", "Mozambique", 
  "2020-08-26", 3590., 82., 77.857, 21., 0., 0.286, 114.86, 2.624, 2.491, 
  0.672, 0., 0.009, 1.12, "", "", "", "", "", "", "", "", 1408., 90566., 
  2.898, 0.045, 1379., 0.044, 0.056, 17.7, "units unclear", "", "", "", "", 
  "", "", "", "", "", 65.74, 3.1255435*^7, 37.728, 17.7, 3.158, 1.87, 
  1136.103, 62.9, 329.942, 3.3, 5.1, 29.1, 12.227, 0.7, 60.85, 0.456}, 
 {"MOZ", "Africa", "Mozambique", "2020-08-27", 3651., 61., 76.571, 21., 0., 
  0.143, 116.812, 1.952, 2.45, 0.672, 0., 0.005, 1.12, "", "", "", "", "", 
  "", "", "", 564., 91130., 2.916, 0.018, 1267., 0.041, 0.06, 16.5, 
  "units unclear", "", "", "", "", "", "", "", "", "", 65.74, 3.1255435*^7, 
  37.728, 17.7, 3.158, 1.87, 1136.103, 62.9, 329.942, 3.3, 5.1, 29.1, 12.227, 
  0.7, 60.85, 0.456}, {"MOZ", "Africa", "Mozambique", "2020-08-28", 3697., 
  46., 71.714, 21., 0., 0.143, 118.283, 1.472, 2.294, 0.672, 0., 0.005, 1.12, 
  "", "", "", "", "", "", "", "", 916., 92046., 2.945, 0.029, 1166., 0.037, 
  0.062, 16.3, "units unclear", "", "", "", "", "", "", "", "", "", 65.74, 
  3.1255435*^7, 37.728, 17.7, 3.158, 1.87, 1136.103, 62.9, 329.942, 3.3, 5.1, 
  29.1, 12.227, 0.7, 60.85, 0.456}, {"MOZ", "Africa", "Mozambique", 
  "2020-08-29", 3760., 63., 65.143, 22., 1., 0.286, 120.299, 2.016, 2.084, 
  0.704, 0.032, 0.009, 1.13, "", "", "", "", "", "", "", "", 952., 92998., 
  2.975, 0.03, 1123., 0.036, 0.058, 17.2, "units unclear", "", "", "", "", 
  "", "", "", "", "", 65.74, 3.1255435*^7, 37.728, 17.7, 3.158, 1.87, 
  1136.103, 62.9, 329.942, 3.3, 5.1, 29.1, 12.227, 0.7, 60.85, 0.456}, 
 {"MOZ", "Africa", "Mozambique", "2020-08-30", 3821., 61., 60.857, 23., 1., 
  0.429, 122.251, 1.952, 1.947, 0.736, 0.032, 0.014, 1.14, "", "", "", "", 
  "", "", "", "", 1698., 94696., 3.03, 0.054, 1164., 0.037, 0.052, 19.1, 
  "units unclear", "", "", "", "", "", "", "", "", "", 65.74, 3.1255435*^7, 
  37.728, 17.7, 3.158, 1.87, 1136.103, 62.9, 329.942, 3.3, 5.1, 29.1, 12.227, 
  0.7, 60.85, 0.456}, {"MOZ", "Africa", "Mozambique", "2020-08-31", 3916., 
  95., 68., 23., 0., 0.286, 125.29, 3.039, 2.176, 0.736, 0., 0.009, 1.15, "", 
  "", "", "", "", "", "", "", 1691., 96387., 3.084, 0.054, 1260., 0.04, 
  0.054, 18.5, "units unclear", "", "", "", "", "", "", "", "", "", 65.74, 
  3.1255435*^7, 37.728, 17.7, 3.158, 1.87, 1136.103, 62.9, 329.942, 3.3, 5.1, 
  29.1, 12.227, 0.7, 60.85, 0.456}, {"MOZ", "Africa", "Mozambique", 
  "2020-09-01", 4039., 123., 75.857, 23., 0., 0.286, 129.226, 3.935, 2.427, 
  0.736, 0., 0.009, 1.16, "", "", "", "", "", "", "", "", 2068., 98455., 
  3.15, 0.066, 1328., 0.042, 0.057, 17.5, "units unclear", "", "", "", "", 
  "", "", "", "", "", 62.04, 3.1255435*^7, 37.728, 17.7, 3.158, 1.87, 
  1136.103, 62.9, 329.942, 3.3, 5.1, 29.1, 12.227, 0.7, 60.85, 0.456}, 
 {"MOZ", "Africa", "Mozambique", "2020-09-02", 4117., 78., 75.286, 25., 2., 
  0.571, 131.721, 2.496, 2.409, 0.8, 0.064, 0.018, 1.16, "", "", "", "", "", 
  "", "", "", 910., 99365., 3.179, 0.029, 1257., 0.04, 0.06, 16.7, 
  "units unclear", "", "", "", "", "", "", "", "", "", 62.04, 3.1255435*^7, 
  37.728, 17.7, 3.158, 1.87, 1136.103, 62.9, 329.942, 3.3, 5.1, 29.1, 12.227, 
  0.7, 60.85, 0.456}, {"MOZ", "Africa", "Mozambique", "2020-09-03", 4207., 
  90., 79.429, 26., 1., 0.714, 134.601, 2.879, 2.541, 0.832, 0.032, 0.023, 
  1.17, "", "", "", "", "", "", "", "", 1508., 100873., 3.227, 0.048, 1392., 
  0.045, 0.057, 17.5, "units unclear", "", "", "", "", "", "", "", "", "", 
  62.04, 3.1255435*^7, 37.728, 17.7, 3.158, 1.87, 1136.103, 62.9, 329.942, 
  3.3, 5.1, 29.1, 12.227, 0.7, 60.85, 0.456}, {"MOZ", "Africa", "Mozambique", 
  "2020-09-04", 4265., 58., 81.143, 26., 0., 0.714, 136.456, 1.856, 2.596, 
  0.832, 0., 0.023, 1.17, "", "", "", "", "", "", "", "", 1015., 101888., 
  3.26, 0.032, 1406., 0.045, 0.058, 17.3, "units unclear", "", "", "", "", 
  "", "", "", "", "", 62.04, 3.1255435*^7, 37.728, 17.7, 3.158, 1.87, 
  1136.103, 62.9, 329.942, 3.3, 5.1, 29.1, 12.227, 0.7, 60.85, 0.456}, 
 {"MOZ", "Africa", "Mozambique", "2020-09-05", 4341., 76., 83., 26., 0., 
  0.571, 138.888, 2.432, 2.656, 0.832, 0., 0.018, 1.18, "", "", "", "", "", 
  "", "", "", 568., 102456., 3.278, 0.018, 1351., 0.043, 0.061, 16.3, 
  "units unclear", "", "", "", "", "", "", "", "", "", 62.04, 3.1255435*^7, 
  37.728, 17.7, 3.158, 1.87, 1136.103, 62.9, 329.942, 3.3, 5.1, 29.1, 12.227, 
  0.7, 60.85, 0.456}, {"MOZ", "Africa", "Mozambique", "2020-09-06", 4444., 
  103., 89., 27., 1., 0.571, 142.183, 3.295, 2.848, 0.864, 0.032, 0.018, 
  1.19, "", "", "", "", "", "", "", "", 1920., 104376., 3.339, 0.061, 1383., 
  0.044, 0.064, 15.5, "units unclear", "", "", "", "", "", "", "", "", "", 
  62.04, 3.1255435*^7, 37.728, 17.7, 3.158, 1.87, 1136.103, 62.9, 329.942, 
  3.3, 5.1, 29.1, 12.227, 0.7, 60.85, 0.456}, {"MOZ", "Africa", "Mozambique", 
  "2020-09-07", 4557., 113., 91.571, 27., 0., 0.571, 145.799, 3.615, 2.93, 
  0.864, 0., 0.018, 1.2, "", "", "", "", "", "", "", "", 2006., 106382., 
  3.404, 0.064, 1428., 0.046, 0.064, 15.6, "units unclear", "", "", "", "", 
  "", "", "", "", "", 62.04, 3.1255435*^7, 37.728, 17.7, 3.158, 1.87, 
  1136.103, 62.9, 329.942, 3.3, 5.1, 29.1, 12.227, 0.7, 60.85, 0.456}, 
 {"MOZ", "Africa", "Mozambique", "2020-09-08", 4647., 90., 86.857, 28., 1., 
  0.714, 148.678, 2.879, 2.779, 0.896, 0.032, 0.023, 1.21, "", "", "", "", 
  "", "", "", "", 701., 107083., 3.426, 0.022, 1233., 0.039, 0.07, 14.2, 
  "units unclear", "", "", "", "", "", "", "", "", "", 62.04, 3.1255435*^7, 
  37.728, 17.7, 3.158, 1.87, 1136.103, 62.9, 329.942, 3.3, 5.1, 29.1, 12.227, 
  0.7, 60.85, 0.456}, {"MOZ", "Africa", "Mozambique", "2020-09-09", 4764., 
  117., 92.429, 28., 0., 0.429, 152.421, 3.743, 2.957, 0.896, 0., 0.014, 
  1.22, "", "", "", "", "", "", "", "", 675., 107758., 3.448, 0.022, 1199., 
  0.038, 0.077, 13., "units unclear", "", "", "", "", "", "", "", "", "", 
  62.04, 3.1255435*^7, 37.728, 17.7, 3.158, 1.87, 1136.103, 62.9, 329.942, 
  3.3, 5.1, 29.1, 12.227, 0.7, 60.85, 0.456}, {"MOZ", "Africa", "Mozambique", 
  "2020-09-10", 4832., 68., 89.286, 31., 3., 0.714, 154.597, 2.176, 2.857, 
  0.992, 0.096, 0.023, 1.23, "", "", "", "", "", "", "", "", 987., 108745., 
  3.479, 0.032, 1125., 0.036, 0.079, 12.6, "units unclear", "", "", "", "", 
  "", "", "", "", "", 62.04, 3.1255435*^7, 37.728, 17.7, 3.158, 1.87, 
  1136.103, 62.9, 329.942, 3.3, 5.1, 29.1, 12.227, 0.7, 60.85, 0.456}, 
 {"MOZ", "Africa", "Mozambique", "2020-09-11", 4918., 86., 93.286, 31., 0., 
  0.714, 157.349, 2.752, 2.985, 0.992, 0., 0.023, 1.24, "", "", "", "", "", 
  "", "", "", 1565., 110310., 3.529, 0.05, 1203., 0.038, 0.078, 12.9, 
  "units unclear", "", "", "", "", "", "", "", "", "", 62.04, 3.1255435*^7, 
  37.728, 17.7, 3.158, 1.87, 1136.103, 62.9, 329.942, 3.3, 5.1, 29.1, 12.227, 
  0.7, 60.85, 0.456}, {"MOZ", "Africa", "Mozambique", "2020-09-12", 5040., 
  122., 99.857, 35., 4., 1.286, 161.252, 3.903, 3.195, 1.12, 0.128, 0.041, 
  1.26, "", "", "", "", "", "", "", "", 1928., 112238., 3.591, 0.062, 1397., 
  0.045, 0.071, 14., "units unclear", "", "", "", "", "", "", "", "", "", 
  62.04, 3.1255435*^7, 37.728, 17.7, 3.158, 1.87, 1136.103, 62.9, 329.942, 
  3.3, 5.1, 29.1, 12.227, 0.7, 60.85, 0.456}, {"MOZ", "Africa", "Mozambique", 
  "2020-09-13", 5269., 229., 117.857, 35., 0., 1.143, 168.579, 7.327, 3.771, 
  1.12, 0., 0.037, 1.27, "", "", "", "", "", "", "", "", 2095., 114333., 
  3.658, 0.067, 1422., 0.045, 0.083, 12.1, "units unclear", "", "", "", "", 
  "", "", "", "", "", 62.04, 3.1255435*^7, 37.728, 17.7, 3.158, 1.87, 
  1136.103, 62.9, 329.942, 3.3, 5.1, 29.1, 12.227, 0.7, 60.85, 0.456}, 
 {"MOZ", "Africa", "Mozambique", "2020-09-14", 5482., 213., 132.143, 35., 0., 
  1.143, 175.393, 6.815, 4.228, 1.12, 0., 0.037, 1.27, "", "", "", "", "", 
  "", "", "", 1255., 115588., 3.698, 0.04, 1315., 0.042, 0.1, 10., 
  "units unclear", "", "", "", "", "", "", "", "", "", 62.04, 3.1255435*^7, 
  37.728, 17.7, 3.158, 1.87, 1136.103, 62.9, 329.942, 3.3, 5.1, 29.1, 12.227, 
  0.7, 60.85, 0.456}, {"MOZ", "Africa", "Mozambique", "2020-09-15", 5713., 
  231., 152.286, 37., 2., 1.286, 182.784, 7.391, 4.872, 1.184, 0.064, 0.041, 
  1.27, "", "", "", "", "", "", "", "", 1441., 117029., 3.744, 0.046, 1421., 
  0.045, 0.107, 9.3, "units unclear", "", "", "", "", "", "", "", "", "", 
  62.04, 3.1255435*^7, 37.728, 17.7, 3.158, 1.87, 1136.103, 62.9, 329.942, 
  3.3, 5.1, 29.1, 12.227, 0.7, 60.85, 0.456}, {"MOZ", "Africa", "Mozambique", 
  "2020-09-16", 5994., 281., 175.714, 39., 2., 1.571, 191.775, 8.99, 5.622, 
  1.248, 0.064, 0.05, 1.25, "", "", "", "", "", "", "", "", 1628., 118657., 
  3.796, 0.052, 1557., 0.05, 0.113, 8.9, "units unclear", "", "", "", "", "", 
  "", "", "", "", 62.04, 3.1255435*^7, 37.728, 17.7, 3.158, 1.87, 1136.103, 
  62.9, 329.942, 3.3, 5.1, 29.1, 12.227, 0.7, 60.85, 0.456}, 
 {"MOZ", "Africa", "Mozambique", "2020-09-17", 6161., 167., 189.857, 39., 0., 
  1.143, 197.118, 5.343, 6.074, 1.248, 0., 0.037, 1.23, "", "", "", "", "", 
  "", "", "", 1032., 119689., 3.829, 0.033, 1563., 0.05, 0.121, 8.2, 
  "units unclear", "", "", "", "", "", "", "", "", "", 62.04, 3.1255435*^7, 
  37.728, 17.7, 3.158, 1.87, 1136.103, 62.9, 329.942, 3.3, 5.1, 29.1, 12.227, 
  0.7, 60.85, 0.456}, {"MOZ", "Africa", "Mozambique", "2020-09-18", 6264., 
  103., 192.286, 40., 1., 1.286, 200.413, 3.295, 6.152, 1.28, 0.032, 0.041, 
  1.21, "", "", "", "", "", "", "", "", 1709., 121398., 3.884, 0.055, 1584., 
  0.051, 0.121, 8.2, "units unclear", "", "", "", "", "", "", "", "", "", 
  62.04, 3.1255435*^7, 37.728, 17.7, 3.158, 1.87, 1136.103, 62.9, 329.942, 
  3.3, 5.1, 29.1, 12.227, 0.7, 60.85, 0.456}, {"MOZ", "Africa", "Mozambique", 
  "2020-09-19", 6537., 273., 213.857, 41., 1., 0.857, 209.148, 8.734, 6.842, 
  1.312, 0.032, 0.027, 1.2, "", "", "", "", "", "", "", "", 1814., 123212., 
  3.942, 0.058, 1568., 0.05, 0.136, 7.3, "units unclear", "", "", "", "", "", 
  "", "", "", "", 62.04, 3.1255435*^7, 37.728, 17.7, 3.158, 1.87, 1136.103, 
  62.9, 329.942, 3.3, 5.1, 29.1, 12.227, 0.7, 60.85, 0.456}, 
 {"MOZ", "Africa", "Mozambique", "2020-09-20", 6771., 234., 214.571, 43., 2., 
  1.143, 216.634, 7.487, 6.865, 1.376, 0.064, 0.037, 1.17, "", "", "", "", 
  "", "", "", "", 1573., 124785., 3.992, 0.05, 1493., 0.048, 0.144, 7., 
  "units unclear", "", "", "", "", "", "", "", "", "", 62.04, 3.1255435*^7, 
  37.728, 17.7, 3.158, 1.87, 1136.103, 62.9, 329.942, 3.3, 5.1, 29.1, 12.227, 
  0.7, 60.85, 0.456}, {"MOZ", "Africa", "Mozambique", "2020-09-21", 6912., 
  141., 204.286, 44., 1., 1.286, 221.146, 4.511, 6.536, 1.408, 0.032, 0.041, 
  1.15, "", "", "", "", "", "", "", "", 848., 125633., 4.02, 0.027, 1435., 
  0.046, 0.142, 7., "units unclear", "", "", "", "", "", "", "", "", "", 
  62.04, 3.1255435*^7, 37.728, 17.7, 3.158, 1.87, 1136.103, 62.9, 329.942, 
  3.3, 5.1, 29.1, 12.227, 0.7, 60.85, 0.456}, {"MOZ", "Africa", "Mozambique", 
  "2020-09-22", 7114., 202., 200.143, 45., 1., 1.143, 227.608, 6.463, 6.403, 
  1.44, 0.032, 0.037, 1.13, "", "", "", "", "", "", "", "", 1745., 127378., 
  4.075, 0.056, 1478., 0.047, 0.135, 7.4, "units unclear", "", "", "", "", 
  "", "", "", "", "", 62.04, 3.1255435*^7, 37.728, 17.7, 3.158, 1.87, 
  1136.103, 62.9, 329.942, 3.3, 5.1, 29.1, 12.227, 0.7, 60.85, 0.456}, 
 {"MOZ", "Africa", "Mozambique", "2020-09-23", 7262., 148., 181.143, 49., 4., 
  1.429, 232.344, 4.735, 5.796, 1.568, 0.128, 0.046, 1.12, "", "", "", "", 
  "", "", "", "", 1427., 128805., 4.121, 0.046, 1450., 0.046, 0.125, 8., 
  "units unclear", "", "", "", "", "", "", "", "", "", 62.04, 3.1255435*^7, 
  37.728, 17.7, 3.158, 1.87, 1136.103, 62.9, 329.942, 3.3, 5.1, 29.1, 12.227, 
  0.7, 60.85, 0.456}, {"MOZ", "Africa", "Mozambique", "2020-09-24", 7399., 
  137., 176.857, 51., 2., 1.714, 236.727, 4.383, 5.658, 1.632, 0.064, 0.055, 
  1.1, "", "", "", "", "", "", "", "", 1255., 130060., 4.161, 0.04, 1482., 
  0.047, 0.119, 8.4, "units unclear", "", "", "", "", "", "", "", "", "", 
  62.04, 3.1255435*^7, 37.728, 17.7, 3.158, 1.87, 1136.103, 62.9, 329.942, 
  3.3, 5.1, 29.1, 12.227, 0.7, 60.85, 0.456}, {"MOZ", "Africa", "Mozambique", 
  "2020-09-25", 7589., 190., 189.286, 53., 2., 1.857, 242.806, 6.079, 6.056, 
  1.696, 0.064, 0.059, 1.09, "", "", "", "", "", "", "", "", 1519., 131579., 
  4.21, 0.049, 1454., 0.047, 0.13, 7.7, "units unclear", "", "", "", "", "", 
  "", "", "", "", 62.04, 3.1255435*^7, 37.728, 17.7, 3.158, 1.87, 1136.103, 
  62.9, 329.942, 3.3, 5.1, 29.1, 12.227, 0.7, 60.85, 0.456}, 
 {"MOZ", "Africa", "Mozambique", "2020-09-26", 7757., 168., 174.286, 54., 1., 
  1.857, 248.181, 5.375, 5.576, 1.728, 0.032, 0.059, 1.08, "", "", "", "", 
  "", "", "", "", 1400., 132979., 4.255, 0.045, 1395., 0.045, 0.125, 8., 
  "units unclear", "", "", "", "", "", "", "", "", "", 62.04, 3.1255435*^7, 
  37.728, 17.7, 3.158, 1.87, 1136.103, 62.9, 329.942, 3.3, 5.1, 29.1, 12.227, 
  0.7, 60.85, 0.456}, {"MOZ", "Africa", "Mozambique", "2020-09-27", 7983., 
  226., 173.143, 58., 4., 2.143, 255.412, 7.231, 5.54, 1.856, 0.128, 0.069, 
  1.07, "", "", "", "", "", "", "", "", 1032., 134011., 4.288, 0.033, 1318., 
  0.042, 0.131, 7.6, "units unclear", "", "", "", "", "", "", "", "", "", 
  62.04, 3.1255435*^7, 37.728, 17.7, 3.158, 1.87, 1136.103, 62.9, 329.942, 
  3.3, 5.1, 29.1, 12.227, 0.7, 60.85, 0.456}, {"MOZ", "Africa", "Mozambique", 
  "2020-09-28", 8288., 305., 196.571, 59., 1., 2.143, 265.17, 9.758, 6.289, 
  1.888, 0.032, 0.069, 1.06, "", "", "", "", "", "", "", "", 1395., 135406., 
  4.332, 0.045, 1396., 0.045, 0.141, 7.1, "units unclear", "", "", "", "", 
  "", "", "", "", "", 62.04, 3.1255435*^7, 37.728, 17.7, 3.158, 1.87, 
  1136.103, 62.9, 329.942, 3.3, 5.1, 29.1, 12.227, 0.7, 60.85, 0.456}, 
 {"MOZ", "Africa", "Mozambique", "2020-09-29", 8556., 268., 206., 59., 0., 
  2., 273.744, 8.575, 6.591, 1.888, 0., 0.064, 1.04, "", "", "", "", "", "", 
  "", "", 1277., 136683., 4.373, 0.041, 1329., 0.043, 0.155, 6.5, 
  "units unclear", "", "", "", "", "", "", "", "", "", 62.04, 3.1255435*^7, 
  37.728, 17.7, 3.158, 1.87, 1136.103, 62.9, 329.942, 3.3, 5.1, 29.1, 12.227, 
  0.7, 60.85, 0.456}, {"MOZ", "Africa", "Mozambique", "2020-09-30", 8728., 
  172., 209.429, 61., 2., 1.714, 279.247, 5.503, 6.701, 1.952, 0.064, 0.055, 
  1.02, "", "", "", "", "", "", "", "", 1703., 138386., 4.428, 0.054, 1369., 
  0.044, 0.153, 6.5, "units unclear", "", "", "", "", "", "", "", "", "", 
  62.04, 3.1255435*^7, 37.728, 17.7, 3.158, 1.87, 1136.103, 62.9, 329.942, 
  3.3, 5.1, 29.1, 12.227, 0.7, 60.85, 0.456}, {"MOZ", "Africa", "Mozambique", 
  "2020-10-01", 8888., 160., 212.714, 62., 1., 1.571, 284.367, 5.119, 6.806, 
  1.984, 0.032, 0.05, 0.99, "", "", "", "", "", "", "", "", 1924., 140310., 
  4.489, 0.062, 1464., 0.047, 0.145, 6.9, "units unclear", "", "", "", "", 
  "", "", "", "", "", 62.04, 3.1255435*^7, 37.728, 17.7, 3.158, 1.87, 
  1136.103, 62.9, 329.942, 3.3, 5.1, 29.1, 12.227, 0.7, 60.85, 0.456}, 
 {"MOZ", "Africa", "Mozambique", "2020-10-02", 8979., 91., 198.571, 64., 2., 
  1.571, 287.278, 2.911, 6.353, 2.048, 0.064, 0.05, 0.97, "", "", "", "", "", 
  "", "", "", 1718., 142028., 4.544, 0.055, 1493., 0.048, 0.133, 7.5, 
  "units unclear", "", "", "", "", "", "", "", "", "", 62.04, 3.1255435*^7, 
  37.728, 17.7, 3.158, 1.87, 1136.103, 62.9, 329.942, 3.3, 5.1, 29.1, 12.227, 
  0.7, 60.85, 0.456}, {"MOZ", "Africa", "Mozambique", "2020-10-03", 9049., 
  70., 184.571, 64., 0., 1.429, 289.518, 2.24, 5.905, 2.048, 0., 0.046, 0.96, 
  "", "", "", "", "", "", "", "", 1253., 143281., 4.584, 0.04, 1472., 0.047, 
  0.125, 8., "units unclear", "", "", "", "", "", "", "", "", "", 62.04, 
  3.1255435*^7, 37.728, 17.7, 3.158, 1.87, 1136.103, 62.9, 329.942, 3.3, 5.1, 
  29.1, 12.227, 0.7, 60.85, 0.456}, {"MOZ", "Africa", "Mozambique", 
  "2020-10-04", 9196., 147., 173.286, 66., 2., 1.143, 294.221, 4.703, 5.544, 
  2.112, 0.064, 0.037, 0.95, "", "", "", "", "", "", "", "", 1337., 144618., 
  4.627, 0.043, 1515., 0.048, 0.114, 8.7, "units unclear", "", "", "", "", 
  "", "", "", "", "", 62.04, 3.1255435*^7, 37.728, 17.7, 3.158, 1.87, 
  1136.103, 62.9, 329.942, 3.3, 5.1, 29.1, 12.227, 0.7, 60.85, 0.456}, 
 {"MOZ", "Africa", "Mozambique", "2020-10-05", 9296., 100., 144., 66., 0., 
  1., 297.42, 3.199, 4.607, 2.112, 0., 0.032, 0.94, "", "", "", "", "", "", 
  "", "", 1488., 146106., 4.675, 0.048, 1529., 0.049, 0.094, 10.6, 
  "units unclear", "", "", "", "", "", "", "", "", "", 62.04, 3.1255435*^7, 
  37.728, 17.7, 3.158, 1.87, 1136.103, 62.9, 329.942, 3.3, 5.1, 29.1, 12.227, 
  0.7, 60.85, 0.456}, {"MOZ", "Africa", "Mozambique", "2020-10-06", 9398., 
  102., 120.286, 67., 1., 1.143, 300.684, 3.263, 3.848, 2.144, 0.032, 0.037, 
  0.94, "", "", "", "", "", "", "", "", 1352., 147458., 4.718, 0.043, 1539., 
  0.049, 0.078, 12.8, "units unclear", "", "", "", "", "", "", "", "", "", 
  62.04, 3.1255435*^7, 37.728, 17.7, 3.158, 1.87, 1136.103, 62.9, 329.942, 
  3.3, 5.1, 29.1, 12.227, 0.7, 60.85, 0.456}, {"MOZ", "Africa", "Mozambique", 
  "2020-10-07", 9494., 96., 109.429, 68., 1., 1., 303.755, 3.071, 3.501, 
  2.176, 0.032, 0.032, 0.94, "", "", "", "", "", "", "", "", 1080., 148538., 
  4.752, 0.035, 1450., 0.046, 0.075, 13.3, "units unclear", "", "", "", "", 
  "", "", "", "", "", 62.04, 3.1255435*^7, 37.728, 17.7, 3.158, 1.87, 
  1136.103, 62.9, 329.942, 3.3, 5.1, 29.1, 12.227, 0.7, 60.85, 0.456}, 
 {"MOZ", "Africa", "Mozambique", "2020-10-08", 9639., 145., 107.286, 68., 0., 
  0.857, 308.394, 4.639, 3.433, 2.176, 0., 0.027, 0.95, "", "", "", "", "", 
  "", "", "", 1469., 150007., 4.799, 0.047, 1385., 0.044, 0.077, 12.9, 
  "units unclear", "", "", "", "", "", "", "", "", "", 62.04, 3.1255435*^7, 
  37.728, 17.7, 3.158, 1.87, 1136.103, 62.9, 329.942, 3.3, 5.1, 29.1, 12.227, 
  0.7, 60.85, 0.456}, {"MOZ", "Africa", "Mozambique", "2020-10-09", 9742., 
  103., 109., 69., 1., 0.714, 311.69, 3.295, 3.487, 2.208, 0.032, 0.023, 
  0.95, "", "", "", "", "", "", "", "", 1806., 151813., 4.857, 0.058, 1398., 
  0.045, 0.078, 12.8, "units unclear", "", "", "", "", "", "", "", "", "", 
  62.04, 3.1255435*^7, 37.728, 17.7, 3.158, 1.87, 1136.103, 62.9, 329.942, 
  3.3, 5.1, 29.1, 12.227, 0.7, 60.85, 0.456}, {"MOZ", "Africa", "Mozambique", 
  "2020-10-10", 9844., 102., 113.571, 70., 1., 0.857, 314.953, 3.263, 3.634, 
  2.24, 0.032, 0.027, 0.96, "", "", "", "", "", "", "", "", 1163., 152976., 
  4.894, 0.037, 1385., 0.044, 0.082, 12.2, "units unclear", "", "", "", "", 
  "", "", "", "", "", 62.04, 3.1255435*^7, 37.728, 17.7, 3.158, 1.87, 
  1136.103, 62.9, 329.942, 3.3, 5.1, 29.1, 12.227, 0.7, 60.85, 0.456}, 
 {"MOZ", "Africa", "Mozambique", "2020-10-11", 10001., 157., 115., 71., 1., 
  0.714, 319.976, 5.023, 3.679, 2.272, 0.032, 0.023, 0.96, "", "", "", "", 
  "", "", "", "", 939., 153915., 4.924, 0.03, 1328., 0.042, 0.087, 11.5, 
  "units unclear", "", "", "", "", "", "", "", "", "", 62.04, 3.1255435*^7, 
  37.728, 17.7, 3.158, 1.87, 1136.103, 62.9, 329.942, 3.3, 5.1, 29.1, 12.227, 
  0.7, 60.85, 0.456}, {"MOZ", "Africa", "Mozambique", "2020-10-12", 10088., 
  87., 113.143, 72., 1., 0.857, 322.76, 2.784, 3.62, 2.304, 0.032, 0.027, 
  0.97, "", "", "", "", "", "", "", "", 1287., 155202., 4.966, 0.041, 1299., 
  0.042, 0.087, 11.5, "units unclear", "", "", "", "", "", "", "", "", "", 
  62.04, 3.1255435*^7, 37.728, 17.7, 3.158, 1.87, 1136.103, 62.9, 329.942, 
  3.3, 5.1, 29.1, 12.227, 0.7, 60.85, 0.456}, {"MOZ", "Africa", "Mozambique", 
  "2020-10-13", 10258., 170., 122.857, 73., 1., 0.857, 328.199, 5.439, 3.931, 
  2.336, 0.032, 0.027, 0.98, "", "", "", "", "", "", "", "", 4132., 159334., 
  5.098, 0.132, 1697., 0.054, 0.072, 13.8, "units unclear", "", "", "", "", 
  "", "", "", "", "", 62.04, 3.1255435*^7, 37.728, 17.7, 3.158, 1.87, 
  1136.103, 62.9, 329.942, 3.3, 5.1, 29.1, 12.227, 0.7, 60.85, 0.456}, 
 {"MOZ", "Africa", "Mozambique", "2020-10-14", 10392., 134., 128.286, 73., 
  0., 0.714, 332.486, 4.287, 4.104, 2.336, 0., 0.023, 0.98, "", "", "", "", 
  "", "", "", "", 1388., 160722., 5.142, 0.044, 1741., 0.056, 0.074, 13.6, 
  "units unclear", "", "", "", "", "", "", "", "", "", 62.04, 3.1255435*^7, 
  37.728, 17.7, 3.158, 1.87, 1136.103, 62.9, 329.942, 3.3, 5.1, 29.1, 12.227, 
  0.7, 60.85, 0.456}, {"MOZ", "Africa", "Mozambique", "2020-10-15", 10537., 
  145., 128.286, 73., 0., 0.714, 337.125, 4.639, 4.104, 2.336, 0., 0.023, 
  0.98, "", "", "", "", "", "", "", "", 1613., 162335., 5.194, 0.052, 1761., 
  0.056, 0.073, 13.7, "units unclear", "", "", "", "", "", "", "", "", "", 
  62.04, 3.1255435*^7, 37.728, 17.7, 3.158, 1.87, 1136.103, 62.9, 329.942, 
  3.3, 5.1, 29.1, 12.227, 0.7, 60.85, 0.456}, {"MOZ", "Africa", "Mozambique", 
  "2020-10-16", 10612., 75., 124.286, 73., 0., 0.571, 339.525, 2.4, 3.976, 
  2.336, 0., 0.018, 0.99, "", "", "", "", "", "", "", "", 2026., 164361., 
  5.259, 0.065, 1793., 0.057, 0.069, 14.4, "units unclear", "", "", "", "", 
  "", "", "", "", "", 62.04, 3.1255435*^7, 37.728, 17.7, 3.158, 1.87, 
  1136.103, 62.9, 329.942, 3.3, 5.1, 29.1, 12.227, 0.7, 60.85, 0.456}, 
 {"MOZ", "Africa", "Mozambique", "2020-10-17", 10707., 95., 123.286, 74., 1., 
  0.571, 342.564, 3.039, 3.944, 2.368, 0.032, 0.018, 0.99, "", "", "", "", 
  "", "", "", "", 1310., 165671., 5.301, 0.042, 1814., 0.058, 0.068, 14.7, 
  "units unclear", "", "", "", "", "", "", "", "", "", 62.04, 3.1255435*^7, 
  37.728, 17.7, 3.158, 1.87, 1136.103, 62.9, 329.942, 3.3, 5.1, 29.1, 12.227, 
  0.7, 60.85, 0.456}, {"MOZ", "Africa", "Mozambique", "2020-10-18", 10866., 
  159., 123.571, 75., 1., 0.571, 347.652, 5.087, 3.954, 2.4, 0.032, 0.018, 
  1., "", "", "", "", "", "", "", "", 1380., 167051., 5.345, 0.044, 1877., 
  0.06, 0.066, 15.2, "units unclear", "", "", "", "", "", "", "", "", "", 
  62.04, 3.1255435*^7, 37.728, 17.7, 3.158, 1.87, 1136.103, 62.9, 329.942, 
  3.3, 5.1, 29.1, 12.227, 0.7, 60.85, 0.456}, {"MOZ", "Africa", "Mozambique", 
  "2020-10-19", 11080., 214., 141.714, 75., 0., 0.429, 354.498, 6.847, 4.534, 
  2.4, 0., 0.014, 1.01, "", "", "", "", "", "", "", "", 765., 167816., 5.369, 
  0.024, 1802., 0.058, 0.079, 12.7, "units unclear", "", "", "", "", "", "", 
  "", "", "", 62.04, 3.1255435*^7, 37.728, 17.7, 3.158, 1.87, 1136.103, 62.9, 
  329.942, 3.3, 5.1, 29.1, 12.227, 0.7, 60.85, 0.456}, 
 {"MOZ", "Africa", "Mozambique", "2020-10-20", 11190., 110., 133.143, 78., 
  3., 0.714, 358.018, 3.519, 4.26, 2.496, 0.096, 0.023, 1.01, "", "", "", "", 
  "", "", "", "", 1155., 168971., 5.406, 0.037, 1377., 0.044, 0.097, 10.3, 
  "units unclear", "", "", "", "", "", "", "", "", "", 62.04, 3.1255435*^7, 
  37.728, 17.7, 3.158, 1.87, 1136.103, 62.9, 329.942, 3.3, 5.1, 29.1, 12.227, 
  0.7, 60.85, 0.456}, {"MOZ", "Africa", "Mozambique", "2020-10-21", 11331., 
  141., 134.143, 79., 1., 0.857, 362.529, 4.511, 4.292, 2.528, 0.032, 0.027, 
  1.01, "", "", "", "", "", "", "", "", 976., 169947., 5.437, 0.031, 1318., 
  0.042, 0.102, 9.8, "units unclear", "", "", "", "", "", "", "", "", "", 
  62.04, 3.1255435*^7, 37.728, 17.7, 3.158, 1.87, 1136.103, 62.9, 329.942, 
  3.3, 5.1, 29.1, 12.227, 0.7, 60.85, 0.456}, {"MOZ", "Africa", "Mozambique", 
  "2020-10-22", 11559., 228., 146., 81., 2., 1.143, 369.824, 7.295, 4.671, 
  2.592, 0.064, 0.037, 1.01, "", "", "", "", "", "", "", "", 5923., 175870., 
  5.627, 0.19, 1934., 0.062, 0.075, 13.2, "units unclear", "", "", "", "", 
  "", "", "", "", "", 62.96, 3.1255435*^7, 37.728, 17.7, 3.158, 1.87, 
  1136.103, 62.9, 329.942, 3.3, 5.1, 29.1, 12.227, 0.7, 60.85, 0.456}, 
 {"MOZ", "Africa", "Mozambique", "2020-10-23", 11748., 189., 162.286, 82., 
  1., 1.286, 375.871, 6.047, 5.192, 2.624, 0.032, 0.041, 1., "", "", "", "", 
  "", "", "", "", 1417., 177287., 5.672, 0.045, 1847., 0.059, 0.088, 11.4, 
  "units unclear", "", "", "", "", "", "", "", "", "", 62.96, 3.1255435*^7, 
  37.728, 17.7, 3.158, 1.87, 1136.103, 62.9, 329.942, 3.3, 5.1, 29.1, 12.227, 
  0.7, 60.85, 0.456}, {"MOZ", "Africa", "Mozambique", "2020-10-24", 11895., 
  147., 169.714, 85., 3., 1.571, 380.574, 4.703, 5.43, 2.72, 0.096, 0.05, 
  0.99, "", "", "", "", "", "", "", "", 1274., 178561., 5.713, 0.041, 1841., 
  0.059, 0.092, 10.8, "units unclear", "", "", "", "", "", "", "", "", "", 
  62.96, 3.1255435*^7, 37.728, 17.7, 3.158, 1.87, 1136.103, 62.9, 329.942, 
  3.3, 5.1, 29.1, 12.227, 0.7, 60.85, 0.456}, {"MOZ", "Africa", "Mozambique", 
  "2020-10-25", 11986., 91., 160., 86., 1., 1.571, 383.485, 2.911, 5.119, 
  2.752, 0.032, 0.05, 0.98, "", "", "", "", "", "", "", "", 1996., 180557., 
  5.777, 0.064, 1929., 0.062, 0.083, 12.1, "units unclear", "", "", "", "", 
  "", "", "", "", "", 62.96, 3.1255435*^7, 37.728, 17.7, 3.158, 1.87, 
  1136.103, 62.9, 329.942, 3.3, 5.1, 29.1, 12.227, 0.7, 60.85, 0.456}, 
 {"MOZ", "Africa", "Mozambique", "2020-10-26", 12161., 175., 154.429, 88., 
  2., 1.857, 389.084, 5.599, 4.941, 2.816, 0.064, 0.059, 0.98, "", "", "", 
  "", "", "", "", "", 1215., 181772., 5.816, 0.039, 1994., 0.064, 0.077, 
  12.9, "units unclear", "", "", "", "", "", "", "", "", "", 62.96, 
  3.1255435*^7, 37.728, 17.7, 3.158, 1.87, 1136.103, 62.9, 329.942, 3.3, 5.1, 
  29.1, 12.227, 0.7, 60.85, 0.456}, {"MOZ", "Africa", "Mozambique", 
  "2020-10-27", 12273., 112., 154.714, 89., 1., 1.571, 392.668, 3.583, 4.95, 
  2.848, 0.032, 0.05, 0.97, "", "", "", "", "", "", "", "", "", "", "", "", 
  2008., 0.064, 0.077, 13., "units unclear", "", "", "", "", "", "", "", "", 
  "", 62.96, 3.1255435*^7, 37.728, 17.7, 3.158, 1.87, 1136.103, 62.9, 
  329.942, 3.3, 5.1, 29.1, 12.227, 0.7, 60.85, 0.456}, 
 {"MOZ", "Africa", "Mozambique", "2020-10-28", 12415., 142., 154.857, 91., 
  2., 1.714, 397.211, 4.543, 4.955, 2.911, 0.064, 0.055, 0.97, "", "", "", 
  "", "", "", "", "", "", 184284., 5.896, "", 2048., 0.066, 0.076, 13.2, 
  "units unclear", "", "", "", "", "", "", "", "", "", 62.96, 3.1255435*^7, 
  37.728, 17.7, 3.158, 1.87, 1136.103, 62.9, 329.942, 3.3, 5.1, 29.1, 12.227, 
  0.7, 60.85, 0.456}, {"MOZ", "Africa", "Mozambique", "2020-10-29", 12525., 
  110., 138., 91., 0., 1.429, 400.73, 3.519, 4.415, 2.911, 0., 0.046, 0.96, 
  "", "", "", "", "", "", "", "", 989., 185273., 5.928, 0.032, 1343., 0.043, 
  0.103, 9.7, "units unclear", "", "", "", "", "", "", "", "", "", 56.48, 
  3.1255435*^7, 37.728, 17.7, 3.158, 1.87, 1136.103, 62.9, 329.942, 3.3, 5.1, 
  29.1, 12.227, 0.7, 60.85, 0.456}, {"MOZ", "Africa", "Mozambique", 
  "2020-10-30", 12777., 252., 147., 91., 0., 1.286, 408.793, 8.063, 4.703, 
  2.911, 0., 0.041, 0.96, "", "", "", "", "", "", "", "", 2226., 187499., 
  5.999, 0.071, 1459., 0.047, 0.101, 9.9, "units unclear", "", "", "", "", 
  "", "", "", "", "", 56.48, 3.1255435*^7, 37.728, 17.7, 3.158, 1.87, 
  1136.103, 62.9, 329.942, 3.3, 5.1, 29.1, 12.227, 0.7, 60.85, 0.456}, 
 {"MOZ", "Africa", "Mozambique", "2020-10-31", 12869., 92., 139.143, 92., 1., 
  1., 411.736, 2.943, 4.452, 2.943, 0.032, 0.032, 0.94, "", "", "", "", "", 
  "", "", "", 1012., 188511., 6.031, 0.032, 1421., 0.045, 0.098, 10.2, 
  "units unclear", "", "", "", "", "", "", "", "", "", 56.48, 3.1255435*^7, 
  37.728, 17.7, 3.158, 1.87, 1136.103, 62.9, 329.942, 3.3, 5.1, 29.1, 12.227, 
  0.7, 60.85, 0.456}, {"MOZ", "Africa", "Mozambique", "2020-11-01", 12988., 
  119., 143.143, 93., 1., 1., 415.544, 3.807, 4.58, 2.975, 0.032, 0.032, 
  0.94, "", "", "", "", "", "", "", "", 1479., 189990., 6.079, 0.047, 1348., 
  0.043, 0.106, 9.4, "units unclear", "", "", "", "", "", "", "", "", "", 
  56.48, 3.1255435*^7, 37.728, 17.7, 3.158, 1.87, 1136.103, 62.9, 329.942, 
  3.3, 5.1, 29.1, 12.227, 0.7, 60.85, 0.456}, {"MOZ", "Africa", "Mozambique", 
  "2020-11-02", 13130., 142., 138.429, 94., 1., 0.857, 420.087, 4.543, 4.429, 
  3.007, 0.032, 0.027, 0.93, "", "", "", "", "", "", "", "", 1363., 191353., 
  6.122, 0.044, 1369., 0.044, 0.101, 9.9, "units unclear", "", "", "", "", 
  "", "", "", "", "", 56.48, 3.1255435*^7, 37.728, 17.7, 3.158, 1.87, 
  1136.103, 62.9, 329.942, 3.3, 5.1, 29.1, 12.227, 0.7, 60.85, 0.456}, 
 {"MOZ", "Africa", "Mozambique", "2020-11-03", 13202., 72., 132.714, 95., 1., 
  0.857, 422.391, 2.304, 4.246, 3.039, 0.032, 0.027, 0.92, "", "", "", "", 
  "", "", "", "", 932., 192285., 6.152, 0.03, 1322., 0.042, 0.1, 10., 
  "units unclear", "", "", "", "", "", "", "", "", "", 56.48, 3.1255435*^7, 
  37.728, 17.7, 3.158, 1.87, 1136.103, 62.9, 329.942, 3.3, 5.1, 29.1, 12.227, 
  0.7, 60.85, 0.456}, {"MOZ", "Africa", "Mozambique", "2020-11-04", 13283., 
  81., 124., 95., 0., 0.571, 424.982, 2.592, 3.967, 3.039, 0., 0.018, 0.92, 
  "", "", "", "", "", "", "", "", 1861., 194146., 6.212, 0.06, 1409., 0.045, 
  0.088, 11.4, "units unclear", "", "", "", "", "", "", "", "", "", 56.48, 
  3.1255435*^7, 37.728, 17.7, 3.158, 1.87, 1136.103, 62.9, 329.942, 3.3, 5.1, 
  29.1, 12.227, 0.7, 60.85, 0.456}, {"MOZ", "Africa", "Mozambique", 
  "2020-11-05", 13391., 108., 123.714, 97., 2., 0.857, 428.437, 3.455, 3.958, 
  3.103, 0.064, 0.027, 0.91, "", "", "", "", "", "", "", "", 1497., 195643., 
  6.259, 0.048, 1481., 0.047, 0.084, 12., "units unclear", "", "", "", "", 
  "", "", "", "", "", 55.09, 3.1255435*^7, 37.728, 17.7, 3.158, 1.87, 
  1136.103, 62.9, 329.942, 3.3, 5.1, 29.1, 12.227, 0.7, 60.85, 0.456}, 
 {"MOZ", "Africa", "Mozambique", "2020-11-06", 13485., 94., 101.143, 99., 2., 
  1.143, 431.445, 3.007, 3.236, 3.167, 0.064, 0.037, 0.91, "", "", "", "", 
  "", "", "", "", 1150., 196793., 6.296, 0.037, 1328., 0.042, 0.076, 13.1, 
  "units unclear", "", "", "", "", "", "", "", "", "", 55.09, 3.1255435*^7, 
  37.728, 17.7, 3.158, 1.87, 1136.103, 62.9, 329.942, 3.3, 5.1, 29.1, 12.227, 
  0.7, 60.85, 0.456}, {"MOZ", "Africa", "Mozambique", "2020-11-07", 13577., 
  92., 101.143, 99., 0., 1., 434.388, 2.943, 3.236, 3.167, 0., 0.032, 0.92, 
  "", "", "", "", "", "", "", "", 2070., 198863., 6.363, 0.066, 1479., 0.047, 
  0.068, 14.6, "units unclear", "", "", "", "", "", "", "", "", "", 55.09, 
  3.1255435*^7, 37.728, 17.7, 3.158, 1.87, 1136.103, 62.9, 329.942, 3.3, 5.1, 
  29.1, 12.227, 0.7, 60.85, 0.456}, {"MOZ", "Africa", "Mozambique", 
  "2020-11-08", 13768., 191., 111.429, 99., 0., 0.857, 440.499, 6.111, 3.565, 
  3.167, 0., 0.027, 0.92, "", "", "", "", "", "", "", "", 2083., 200946., 
  6.429, 0.067, 1565., 0.05, 0.071, 14., "units unclear", "", "", "", "", "", 
  "", "", "", "", 55.09, 3.1255435*^7, 37.728, 17.7, 3.158, 1.87, 1136.103, 
  62.9, 329.942, 3.3, 5.1, 29.1, 12.227, 0.7, 60.85, 0.456}, 
 {"MOZ", "Africa", "Mozambique", "2020-11-09", 13823., 55., 99., 99., 0., 
  0.714, 442.259, 1.76, 3.167, 3.167, 0., 0.023, 0.92, "", "", "", "", "", 
  "", "", "", 1796., 202742., 6.487, 0.057, 1627., 0.052, 0.061, 16.4, 
  "units unclear", "", "", "", "", "", "", "", "", "", 55.09, 3.1255435*^7, 
  37.728, 17.7, 3.158, 1.87, 1136.103, 62.9, 329.942, 3.3, 5.1, 29.1, 12.227, 
  0.7, 60.85, 0.456}, {"MOZ", "Africa", "Mozambique", "2020-11-10", 13892., 
  69., 98.571, 99., 0., 0.571, 444.467, 2.208, 3.154, 3.167, 0., 0.018, 0.92, 
  "", "", "", "", "", "", "", "", 1908., 204650., 6.548, 0.061, 1766., 0.057, 
  0.056, 17.9, "units unclear", "", "", "", "", "", "", "", "", "", 55.09, 
  3.1255435*^7, 37.728, 17.7, 3.158, 1.87, 1136.103, 62.9, 329.942, 3.3, 5.1, 
  29.1, 12.227, 0.7, 60.85, 0.456}, {"MOZ", "Africa", "Mozambique", 
  "2020-11-11", 13991., 99., 101.143, 104., 5., 1.286, 447.634, 3.167, 3.236, 
  3.327, 0.16, 0.041, 0.92, "", "", "", "", "", "", "", "", 1302., 205952., 
  6.589, 0.042, 1687., 0.054, 0.06, 16.7, "units unclear", "", "", "", "", 
  "", "", "", "", "", 55.09, 3.1255435*^7, 37.728, 17.7, 3.158, 1.87, 
  1136.103, 62.9, 329.942, 3.3, 5.1, 29.1, 12.227, 0.7, 60.85, 0.456}, 
 {"MOZ", "Africa", "Mozambique", "2020-11-12", 14094., 103., 100.429, 104., 
  0., 1., 450.93, 3.295, 3.213, 3.327, 0., 0.032, 0.92, "", "", "", "", "", 
  "", "", "", 844., 206796., 6.616, 0.027, 1593., 0.051, 0.063, 15.9, 
  "units unclear", "", "", "", "", "", "", "", "", "", 55.09, 3.1255435*^7, 
  37.728, 17.7, 3.158, 1.87, 1136.103, 62.9, 329.942, 3.3, 5.1, 29.1, 12.227, 
  0.7, 60.85, 0.456}, {"MOZ", "Africa", "Mozambique", "2020-11-13", 14227., 
  133., 106., 110., 6., 1.571, 455.185, 4.255, 3.391, 3.519, 0.192, 0.05, 
  0.93, "", "", "", "", "", "", "", "", 1327., 208123., 6.659, 0.042, 1619., 
  0.052, 0.065, 15.3, "units unclear", "", "", "", "", "", "", "", "", "", 
  55.09, 3.1255435*^7, 37.728, 17.7, 3.158, 1.87, 1136.103, 62.9, 329.942, 
  3.3, 5.1, 29.1, 12.227, 0.7, 60.85, 0.456}, {"MOZ", "Africa", "Mozambique", 
  "2020-11-14", 14340., 113., 109., 110., 0., 1.571, 458.8, 3.615, 3.487, 
  3.519, 0., 0.05, 0.93, "", "", "", "", "", "", "", "", 1573., 209696., 
  6.709, 0.05, 1548., 0.05, 0.07, 14.2, "units unclear", "", "", "", "", "", 
  "", "", "", "", 56.48, 3.1255435*^7, 37.728, 17.7, 3.158, 1.87, 1136.103, 
  62.9, 329.942, 3.3, 5.1, 29.1, 12.227, 0.7, 60.85, 0.456}, 
 {"MOZ", "Africa", "Mozambique", "2020-11-15", 14448., 108., 97.143, 113., 
  3., 2., 462.256, 3.455, 3.108, 3.615, 0.096, 0.064, 0.93, "", "", "", "", 
  "", "", "", "", 903., 210599., 6.738, 0.029, 1379., 0.044, 0.07, 14.2, 
  "units unclear", "", "", "", "", "", "", "", "", "", 56.48, 3.1255435*^7, 
  37.728, 17.7, 3.158, 1.87, 1136.103, 62.9, 329.942, 3.3, 5.1, 29.1, 12.227, 
  0.7, 60.85, 0.456}, {"MOZ", "Africa", "Mozambique", "2020-11-16", 14514., 
  66., 98.714, 116., 3., 2.429, 464.367, 2.112, 3.158, 3.711, 0.096, 0.078, 
  0.93, "", "", "", "", "", "", "", "", 1210., 211809., 6.777, 0.039, 1295., 
  0.041, 0.076, 13.1, "units unclear", "", "", "", "", "", "", "", "", "", 
  56.48, 3.1255435*^7, 37.728, 17.7, 3.158, 1.87, 1136.103, 62.9, 329.942, 
  3.3, 5.1, 29.1, 12.227, 0.7, 60.85, 0.456}, {"MOZ", "Africa", "Mozambique", 
  "2020-11-17", 14566., 52., 96.286, 118., 2., 2.714, 466.031, 1.664, 3.081, 
  3.775, 0.064, 0.087, 0.93, "", "", "", "", "", "", "", "", 1306., 213115., 
  6.818, 0.042, 1209., 0.039, 0.08, 12.6, "units unclear", "", "", "", "", 
  "", "", "", "", "", 56.48, 3.1255435*^7, 37.728, 17.7, 3.158, 1.87, 
  1136.103, 62.9, 329.942, 3.3, 5.1, 29.1, 12.227, 0.7, 60.85, 0.456}, 
 {"MOZ", "Africa", "Mozambique", "2020-11-18", 14629., 63., 91.143, 119., 1., 
  2.143, 468.047, 2.016, 2.916, 3.807, 0.032, 0.069, 0.93, "", "", "", "", 
  "", "", "", "", 1820., 214935., 6.877, 0.058, 1283., 0.041, 0.071, 14.1, 
  "units unclear", "", "", "", "", "", "", "", "", "", 56.48, 3.1255435*^7, 
  37.728, 17.7, 3.158, 1.87, 1136.103, 62.9, 329.942, 3.3, 5.1, 29.1, 12.227, 
  0.7, 60.85, 0.456}, {"MOZ", "Africa", "Mozambique", "2020-11-19", 14723., 
  94., 89.857, 120., 1., 2.286, 471.054, 3.007, 2.875, 3.839, 0.032, 0.073, 
  0.94, "", "", "", "", "", "", "", "", 1513., 216448., 6.925, 0.048, 1379., 
  0.044, 0.065, 15.3, "units unclear", "", "", "", "", "", "", "", "", "", 
  56.48, 3.1255435*^7, 37.728, 17.7, 3.158, 1.87, 1136.103, 62.9, 329.942, 
  3.3, 5.1, 29.1, 12.227, 0.7, 60.85, 0.456}, {"MOZ", "Africa", "Mozambique", 
  "2020-11-20", 14877., 154., 92.857, 121., 1., 1.571, 475.981, 4.927, 2.971, 
  3.871, 0.032, 0.05, 0.95, "", "", "", "", "", "", "", "", 2278., 218726., 
  6.998, 0.073, 1515., 0.048, 0.061, 16.3, "units unclear", "", "", "", "", 
  "", "", "", "", "", 56.48, 3.1255435*^7, 37.728, 17.7, 3.158, 1.87, 
  1136.103, 62.9, 329.942, 3.3, 5.1, 29.1, 12.227, 0.7, 60.85, 0.456}, 
 {"MOZ", "Africa", "Mozambique", "2020-11-21", 14981., 104., 91.571, 123., 
  2., 1.857, 479.309, 3.327, 2.93, 3.935, 0.064, 0.059, 0.95, "", "", "", "", 
  "", "", "", "", 1542., 220268., 7.047, 0.049, 1510., 0.048, 0.061, 16.5, 
  "units unclear", "", "", "", "", "", "", "", "", "", 56.48, 3.1255435*^7, 
  37.728, 17.7, 3.158, 1.87, 1136.103, 62.9, 329.942, 3.3, 5.1, 29.1, 12.227, 
  0.7, 60.85, 0.456}, {"MOZ", "Africa", "Mozambique", "2020-11-22", 15037., 
  56., 84.143, 124., 1., 1.571, 481.1, 1.792, 2.692, 3.967, 0.032, 0.05, 
  0.95, "", "", "", "", "", "", "", "", 2053., 222321., 7.113, 0.066, 1675., 
  0.054, 0.05, 19.9, "units unclear", "", "", "", "", "", "", "", "", "", 
  56.48, 3.1255435*^7, 37.728, 17.7, 3.158, 1.87, 1136.103, 62.9, 329.942, 
  3.3, 5.1, 29.1, 12.227, 0.7, 60.85, 0.456}, {"MOZ", "Africa", "Mozambique", 
  "2020-11-23", 15109., 72., 85., 126., 2., 1.429, 483.404, 2.304, 2.72, 
  4.031, 0.064, 0.046, 0.96, "", "", "", "", "", "", "", "", 914., 223235., 
  7.142, 0.029, 1632., 0.052, 0.052, 19.2, "units unclear", "", "", "", "", 
  "", "", "", "", "", 56.48, 3.1255435*^7, 37.728, 17.7, 3.158, 1.87, 
  1136.103, 62.9, 329.942, 3.3, 5.1, 29.1, 12.227, 0.7, 60.85, 0.456}, 
 {"MOZ", "Africa", "Mozambique", "2020-11-24", 15231., 122., 95., 127., 1., 
  1.286, 487.307, 3.903, 3.039, 4.063, 0.032, 0.041, 0.97, "", "", "", "", 
  "", "", "", "", 1619., 224854., 7.194, 0.052, 1677., 0.054, 0.057, 17.7, 
  "units unclear", "", "", "", "", "", "", "", "", "", 56.48, 3.1255435*^7, 
  37.728, 17.7, 3.158, 1.87, 1136.103, 62.9, 329.942, 3.3, 5.1, 29.1, 12.227, 
  0.7, 60.85, 0.456}, {"MOZ", "Africa", "Mozambique", "2020-11-25", 15302., 
  71., 96.143, 128., 1., 1.286, 489.579, 2.272, 3.076, 4.095, 0.032, 0.041, 
  0.96, "", "", "", "", "", "", "", "", 908., 225762., 7.223, 0.029, 1547., 
  0.049, 0.062, 16.1, "units unclear", "", "", "", "", "", "", "", "", "", 
  56.48, 3.1255435*^7, 37.728, 17.7, 3.158, 1.87, 1136.103, 62.9, 329.942, 
  3.3, 5.1, 29.1, 12.227, 0.7, 60.85, 0.456}, {"MOZ", "Africa", "Mozambique", 
  "2020-11-26", 15467., 165., 106.286, 128., 0., 1.143, 494.858, 5.279, 
  3.401, 4.095, 0., 0.037, 0.97, "", "", "", "", "", "", "", "", 1423., 
  227185., 7.269, 0.046, 1534., 0.049, 0.069, 14.4, "units unclear", "", "", 
  "", "", "", "", "", "", "", 56.48, 3.1255435*^7, 37.728, 17.7, 3.158, 1.87, 
  1136.103, 62.9, 329.942, 3.3, 5.1, 29.1, 12.227, 0.7, 60.85, 0.456}, 
 {"MOZ", "Africa", "Mozambique", "2020-11-27", 15506., 39., 89.857, 128., 0., 
  1., 496.106, 1.248, 2.875, 4.095, 0., 0.032, 0.96, "", "", "", "", "", "", 
  "", "", 1498., 228683., 7.317, 0.048, 1422., 0.045, 0.063, 15.8, 
  "units unclear", "", "", "", "", "", "", "", "", "", 56.48, 3.1255435*^7, 
  37.728, 17.7, 3.158, 1.87, 1136.103, 62.9, 329.942, 3.3, 5.1, 29.1, 12.227, 
  0.7, 60.85, 0.456}, {"MOZ", "Africa", "Mozambique", "2020-11-28", 15586., 
  80., 86.429, 129., 1., 0.857, 498.665, 2.56, 2.765, 4.127, 0.032, 0.027, 
  0.96, "", "", "", "", "", "", "", "", 772., 229455., 7.341, 0.025, 1312., 
  0.042, 0.066, 15.2, "units unclear", "", "", "", "", "", "", "", "", "", 
  56.48, 3.1255435*^7, 37.728, 17.7, 3.158, 1.87, 1136.103, 62.9, 329.942, 
  3.3, 5.1, 29.1, 12.227, 0.7, 60.85, 0.456}, {"MOZ", "Africa", "Mozambique", 
  "2020-11-29", 15613., 27., 82.286, 130., 1., 0.857, 499.529, 0.864, 2.633, 
  4.159, 0.032, 0.027, 0.97, "", "", "", "", "", "", "", "", 1035., 230490., 
  7.374, 0.033, 1167., 0.037, 0.071, 14.2, "units unclear", "", "", "", "", 
  "", "", "", "", "", 56.48, 3.1255435*^7, 37.728, 17.7, 3.158, 1.87, 
  1136.103, 62.9, 329.942, 3.3, 5.1, 29.1, 12.227, 0.7, 60.85, 0.456}, 
 {"MOZ", "Africa", "Mozambique", "2020-11-30", 15701., 88., 84.571, 131., 1., 
  0.714, 502.345, 2.816, 2.706, 4.191, 0.032, 0.023, 0.98, "", "", "", "", 
  "", "", "", "", 641., 231131., 7.395, 0.021, 1128., 0.036, 0.075, 13.3, 
  "units unclear", "", "", "", "", "", "", "", "", "", 56.48, 3.1255435*^7, 
  37.728, 17.7, 3.158, 1.87, 1136.103, 62.9, 329.942, 3.3, 5.1, 29.1, 12.227, 
  0.7, 60.85, 0.456}, {"MOZ", "Africa", "Mozambique", "2020-12-01", 15770., 
  69., 77., 131., 0., 0.571, 504.552, 2.208, 2.464, 4.191, 0., 0.018, 0.99, 
  "", "", "", "", "", "", "", "", 1553., 232684., 7.445, 0.05, 1119., 0.036, 
  0.069, 14.5, "units unclear", "", "", "", "", "", "", "", "", "", 56.48, 
  3.1255435*^7, 37.728, 17.7, 3.158, 1.87, 1136.103, 62.9, 329.942, 3.3, 5.1, 
  29.1, 12.227, 0.7, 60.85, 0.456}, {"MOZ", "Africa", "Mozambique", 
  "2020-12-02", 15866., 96., 80.571, 132., 1., 0.571, 507.624, 3.071, 2.578, 
  4.223, 0.032, 0.018, 1., "", "", "", "", "", "", "", "", 1830., 234514., 
  7.503, 0.059, 1250., 0.04, 0.064, 15.5, "units unclear", "", "", "", "", 
  "", "", "", "", "", 56.48, 3.1255435*^7, 37.728, 17.7, 3.158, 1.87, 
  1136.103, 62.9, 329.942, 3.3, 5.1, 29.1, 12.227, 0.7, 60.85, 0.456}, 
 {"MOZ", "Africa", "Mozambique", "2020-12-03", 15918., 52., 64.429, 132., 0., 
  0.571, 509.287, 1.664, 2.061, 4.223, 0., 0.018, 1.01, "", "", "", "", "", 
  "", "", "", 925., 235439., 7.533, 0.03, 1179., 0.038, 0.055, 18.3, 
  "units unclear", "", "", "", "", "", "", "", "", "", 56.48, 3.1255435*^7, 
  37.728, 17.7, 3.158, 1.87, 1136.103, 62.9, 329.942, 3.3, 5.1, 29.1, 12.227, 
  0.7, 60.85, 0.456}, {"MOZ", "Africa", "Mozambique", "2020-12-04", 16038., 
  120., 76., 133., 1., 0.714, 513.127, 3.839, 2.432, 4.255, 0.032, 0.023, 
  1.02, "", "", "", "", "", "", "", "", 1116., 236555., 7.568, 0.036, 1125., 
  0.036, 0.068, 14.8, "units unclear", "", "", "", "", "", "", "", "", "", 
  56.48, 3.1255435*^7, 37.728, 17.7, 3.158, 1.87, 1136.103, 62.9, 329.942, 
  3.3, 5.1, 29.1, 12.227, 0.7, 60.85, 0.456}, {"MOZ", "Africa", "Mozambique", 
  "2020-12-05", 16133., 95., 78.143, 133., 0., 0.571, 516.166, 3.039, 2.5, 
  4.255, 0., 0.018, 1.03, "", "", "", "", "", "", "", "", 853., 237408., 
  7.596, 0.027, 1136., 0.036, 0.069, 14.5, "units unclear", "", "", "", "", 
  "", "", "", "", "", 56.48, 3.1255435*^7, 37.728, 17.7, 3.158, 1.87, 
  1136.103, 62.9, 329.942, 3.3, 5.1, 29.1, 12.227, 0.7, 60.85, 0.456}, 
 {"MOZ", "Africa", "Mozambique", "2020-12-06", 16244., 111., 90.143, 133., 
  0., 0.429, 519.718, 3.551, 2.884, 4.255, 0., 0.014, 1.04, "", "", "", "", 
  "", "", "", "", 954., 238362., 7.626, 0.031, 1125., 0.036, 0.08, 12.5, 
  "units unclear", "", "", "", "", "", "", "", "", "", 56.48, 3.1255435*^7, 
  37.728, 17.7, 3.158, 1.87, 1136.103, 62.9, 329.942, 3.3, 5.1, 29.1, 12.227, 
  0.7, 60.85, 0.456}, {"MOZ", "Africa", "Mozambique", "2020-12-07", 16326., 
  82., 89.286, 136., 3., 0.714, 522.341, 2.624, 2.857, 4.351, 0.096, 0.023, 
  1.04, "", "", "", "", "", "", "", "", 802., 239164., 7.652, 0.026, 1148., 
  0.037, 0.078, 12.9, "units unclear", "", "", "", "", "", "", "", "", "", 
  56.48, 3.1255435*^7, 37.728, 17.7, 3.158, 1.87, 1136.103, 62.9, 329.942, 
  3.3, 5.1, 29.1, 12.227, 0.7, 60.85, 0.456}, {"MOZ", "Africa", "Mozambique", 
  "2020-12-08", 16373., 47., 86.143, 136., 0., 0.714, 523.845, 1.504, 2.756, 
  4.351, 0., 0.023, 1.05, "", "", "", "", "", "", "", "", 646., 239810., 
  7.673, 0.021, 1018., 0.033, 0.085, 11.8, "units unclear", "", "", "", "", 
  "", "", "", "", "", 56.48, 3.1255435*^7, 37.728, 17.7, 3.158, 1.87, 
  1136.103, 62.9, 329.942, 3.3, 5.1, 29.1, 12.227, 0.7, 60.85, 0.456}, 
 {"MOZ", "Africa", "Mozambique", "2020-12-09", 16440., 67., 82., 138., 2., 
  0.857, 525.989, 2.144, 2.624, 4.415, 0.064, 0.027, 1.06, "", "", "", "", 
  "", "", "", "", 1416., 241226., 7.718, 0.045, 959., 0.031, 0.086, 11.7, 
  "units unclear", "", "", "", "", "", "", "", "", "", 56.48, 3.1255435*^7, 
  37.728, 17.7, 3.158, 1.87, 1136.103, 62.9, 329.942, 3.3, 5.1, 29.1, 12.227, 
  0.7, 60.85, 0.456}, {"MOZ", "Africa", "Mozambique", "2020-12-10", 16521., 
  81., 86.143, 139., 1., 1., 528.58, 2.592, 2.756, 4.447, 0.032, 0.032, 1.07, 
  "", "", "", "", "", "", "", "", 2088., 243314., 7.785, 0.067, 1125., 0.036, 
  0.077, 13.1, "units unclear", "", "", "", "", "", "", "", "", "", 56.48, 
  3.1255435*^7, 37.728, 17.7, 3.158, 1.87, 1136.103, 62.9, 329.942, 3.3, 5.1, 
  29.1, 12.227, 0.7, 60.85, 0.456}, {"MOZ", "Africa", "Mozambique", 
  "2020-12-11", 16680., 159., 91.714, 139., 0., 0.857, 533.667, 5.087, 2.934, 
  4.447, 0., 0.027, 1.08, "", "", "", "", "", "", "", "", 2074., 245388., 
  7.851, 0.066, 1262., 0.04, 0.073, 13.8, "units unclear", "", "", "", "", 
  "", "", "", "", "", 56.48, 3.1255435*^7, 37.728, 17.7, 3.158, 1.87, 
  1136.103, 62.9, 329.942, 3.3, 5.1, 29.1, 12.227, 0.7, 60.85, 0.456}, 
 {"MOZ", "Africa", "Mozambique", "2020-12-12", 16812., 132., 97., 140., 1., 
  1., 537.89, 4.223, 3.103, 4.479, 0.032, 0.032, 1.09, "", "", "", "", "", 
  "", "", "", 2060., 247448., 7.917, 0.066, 1434., 0.046, 0.068, 14.8, 
  "units unclear", "", "", "", "", "", "", "", "", "", 53.7, 3.1255435*^7, 
  37.728, 17.7, 3.158, 1.87, 1136.103, 62.9, 329.942, 3.3, 5.1, 29.1, 12.227, 
  0.7, 60.85, 0.456}, {"MOZ", "Africa", "Mozambique", "2020-12-13", 16954., 
  142., 101.429, 142., 2., 1.286, 542.434, 4.543, 3.245, 4.543, 0.064, 0.041, 
  1.09, "", "", "", "", "", "", "", "", 1028., 248476., 7.95, 0.033, 1445., 
  0.046, 0.07, 14.2, "units unclear", "", "", "", "", "", "", "", "", "", 
  53.7, 3.1255435*^7, 37.728, 17.7, 3.158, 1.87, 1136.103, 62.9, 329.942, 
  3.3, 5.1, 29.1, 12.227, 0.7, 60.85, 0.456}, {"MOZ", "Africa", "Mozambique", 
  "2020-12-14", 17002., 48., 96.571, 143., 1., 1., 543.969, 1.536, 3.09, 
  4.575, 0.032, 0.032, 1.09, "", "", "", "", "", "", "", "", 826., 249302., 
  7.976, 0.026, 1448., 0.046, 0.067, 15., "units unclear", "", "", "", "", 
  "", "", "", "", "", 53.7, 3.1255435*^7, 37.728, 17.7, 3.158, 1.87, 
  1136.103, 62.9, 329.942, 3.3, 5.1, 29.1, 12.227, 0.7, 60.85, 0.456}, 
 {"MOZ", "Africa", "Mozambique", "2020-12-15", 17042., 40., 95.571, 144., 1., 
  1.143, 545.249, 1.28, 3.058, 4.607, 0.032, 0.037, 1.1, "", "", "", "", "", 
  "", "", "", 471., 249773., 7.991, 0.015, 1423., 0.046, 0.067, 14.9, 
  "units unclear", "", "", "", "", "", "", "", "", "", 53.7, 3.1255435*^7, 
  37.728, 17.7, 3.158, 1.87, 1136.103, 62.9, 329.942, 3.3, 5.1, 29.1, 12.227, 
  0.7, 60.85, 0.456}, {"MOZ", "Africa", "Mozambique", "2020-12-16", 17143., 
  101., 100.429, 145., 1., 1., 548.481, 3.231, 3.213, 4.639, 0.032, 0.032, 
  1.11, "", "", "", "", "", "", "", "", 1836., 251609., 8.05, 0.059, 1483., 
  0.047, 0.068, 14.8, "units unclear", "", "", "", "", "", "", "", "", "", 
  53.7, 3.1255435*^7, 37.728, 17.7, 3.158, 1.87, 1136.103, 62.9, 329.942, 
  3.3, 5.1, 29.1, 12.227, 0.7, 60.85, 0.456}, {"MOZ", "Africa", "Mozambique", 
  "2020-12-17", 17256., 113., 105., 145., 0., 0.857, 552.096, 3.615, 3.359, 
  4.639, 0., 0.027, 1.11, "", "", "", "", "", "", "", "", 1755., 253364., 
  8.106, 0.056, 1436., 0.046, 0.073, 13.7, "units unclear", "", "", "", "", 
  "", "", "", "", "", 53.7, 3.1255435*^7, 37.728, 17.7, 3.158, 1.87, 
  1136.103, 62.9, 329.942, 3.3, 5.1, 29.1, 12.227, 0.7, 60.85, 0.456}, 
 {"MOZ", "Africa", "Mozambique", "2020-12-18", 17338., 82., 94., 146., 1., 
  1., 554.72, 2.624, 3.007, 4.671, 0.032, 0.032, 1.12, "", "", "", "", "", 
  "", "", "", 1386., 254750., 8.151, 0.044, 1337., 0.043, 0.07, 14.2, 
  "units unclear", "", "", "", "", "", "", "", "", "", 53.7, 3.1255435*^7, 
  37.728, 17.7, 3.158, 1.87, 1136.103, 62.9, 329.942, 3.3, 5.1, 29.1, 12.227, 
  0.7, 60.85, 0.456}, {"MOZ", "Africa", "Mozambique", "2020-12-19", 17477., 
  139., 95., 147., 1., 1., 559.167, 4.447, 3.039, 4.703, 0.032, 0.032, 1.13, 
  "", "", "", "", "", "", "", "", 1774., 256524., 8.207, 0.057, 1297., 0.041, 
  0.073, 13.7, "units unclear", "", "", "", "", "", "", "", "", "", 50., 
  3.1255435*^7, 37.728, 17.7, 3.158, 1.87, 1136.103, 62.9, 329.942, 3.3, 5.1, 
  29.1, 12.227, 0.7, 60.85, 0.456}, {"MOZ", "Africa", "Mozambique", 
  "2020-12-20", 17568., 91., 87.714, 148., 1., 0.857, 562.078, 2.911, 2.806, 
  4.735, 0.032, 0.027, 1.14, "", "", "", "", "", "", "", "", 1124., 257648., 
  8.243, 0.036, 1310., 0.042, 0.067, 14.9, "units unclear", "", "", "", "", 
  "", "", "", "", "", 50., 3.1255435*^7, 37.728, 17.7, 3.158, 1.87, 1136.103, 
  62.9, 329.942, 3.3, 5.1, 29.1, 12.227, 0.7, 60.85, 0.456}, 
 {"MOZ", "Africa", "Mozambique", "2020-12-21", 17695., 127., 99., 149., 1., 
  0.857, 566.142, 4.063, 3.167, 4.767, 0.032, 0.027, 1.16, "", "", "", "", 
  "", "", "", "", 1266., 258914., 8.284, 0.041, 1373., 0.044, 0.072, 13.9, 
  "units unclear", "", "", "", "", "", "", "", "", "", 50., 3.1255435*^7, 
  37.728, 17.7, 3.158, 1.87, 1136.103, 62.9, 329.942, 3.3, 5.1, 29.1, 12.227, 
  0.7, 60.85, 0.456}, {"MOZ", "Africa", "Mozambique", "2020-12-22", 17767., 
  72., 103.571, 150., 1., 0.857, 568.445, 2.304, 3.314, 4.799, 0.032, 0.027, 
  1.16, "", "", "", "", "", "", "", "", 1225., 260139., 8.323, 0.039, 1481., 
  0.047, 0.07, 14.3, "units unclear", "", "", "", "", "", "", "", "", "", 
  50., 3.1255435*^7, 37.728, 17.7, 3.158, 1.87, 1136.103, 62.9, 329.942, 3.3, 
  5.1, 29.1, 12.227, 0.7, 60.85, 0.456}, {"MOZ", "Africa", "Mozambique", 
  "2020-12-23", 17767., 0., 89.143, 150., 0., 0.714, 568.445, 0., 2.852, 
  4.799, 0., 0.023, 1.17, "", "", "", "", "", "", "", "", 1588., 261727., 
  8.374, 0.051, 1445., 0.046, 0.062, 16.2, "units unclear", "", "", "", "", 
  "", "", "", "", "", 50., 3.1255435*^7, 37.728, 17.7, 3.158, 1.87, 1136.103, 
  62.9, 329.942, 3.3, 5.1, 29.1, 12.227, 0.7, 60.85, 0.456}, 
 {"MOZ", "Africa", "Mozambique", "2020-12-24", 18031., 264., 110.714, 156., 
  6., 1.571, 576.892, 8.447, 3.542, 4.991, 0.192, 0.05, 1.2, "", "", "", "", 
  "", "", "", "", 1795., 263522., 8.431, 0.057, 1451., 0.046, 0.076, 13.1, 
  "units unclear", "", "", "", "", "", "", "", "", "", 50., 3.1255435*^7, 
  37.728, 17.7, 3.158, 1.87, 1136.103, 62.9, 329.942, 3.3, 5.1, 29.1, 12.227, 
  0.7, 60.85, 0.456}, {"MOZ", "Africa", "Mozambique", "2020-12-25", 18108., 
  77., 110., 156., 0., 1.429, 579.355, 2.464, 3.519, 4.991, 0., 0.046, 1.2, 
  "", "", "", "", "", "", "", "", 1605., 265127., 8.483, 0.051, 1482., 0.047, 
  0.074, 13.5, "units unclear", "", "", "", "", "", "", "", "", "", 50., 
  3.1255435*^7, 37.728, 17.7, 3.158, 1.87, 1136.103, 62.9, 329.942, 3.3, 5.1, 
  29.1, 12.227, 0.7, 60.85, 0.456}, {"MOZ", "Africa", "Mozambique", 
  "2020-12-26", 18162., 54., 97.857, 159., 3., 1.714, 581.083, 1.728, 3.131, 
  5.087, 0.096, 0.055, 1.21, "", "", "", "", "", "", "", "", 612., 265739., 
  8.502, 0.02, 1316., 0.042, 0.074, 13.4, "units unclear", "", "", "", "", 
  "", "", "", "", "", 50., 3.1255435*^7, 37.728, 17.7, 3.158, 1.87, 1136.103, 
  62.9, 329.942, 3.3, 5.1, 29.1, 12.227, 0.7, 60.85, 0.456}, 
 {"MOZ", "Africa", "Mozambique", "2020-12-27", 18265., 103., 99.571, 161., 
  2., 1.857, 584.378, 3.295, 3.186, 5.151, 0.064, 0.059, 1.23, "", "", "", 
  "", "", "", "", "", 1102., 266841., 8.537, 0.035, 1313., 0.042, 0.076, 
  13.2, "units unclear", "", "", "", "", "", "", "", "", "", 50., 
  3.1255435*^7, 37.728, 17.7, 3.158, 1.87, 1136.103, 62.9, 329.942, 3.3, 5.1, 
  29.1, 12.227, 0.7, 60.85, 0.456}, {"MOZ", "Africa", "Mozambique", 
  "2020-12-28", 18310., 45., 87.857, 162., 1., 1.857, 585.818, 1.44, 2.811, 
  5.183, 0.032, 0.059, 1.26, "", "", "", "", "", "", "", "", 758., 267599., 
  8.562, 0.024, 1241., 0.04, 0.071, 14.1, "units unclear", "", "", "", "", 
  "", "", "", "", "", 50., 3.1255435*^7, 37.728, 17.7, 3.158, 1.87, 1136.103, 
  62.9, 329.942, 3.3, 5.1, 29.1, 12.227, 0.7, 60.85, 0.456}, 
 {"MOZ", "Africa", "Mozambique", "2020-12-29", 18372., 62., 86.429, 162., 0., 
  1.714, 587.802, 1.984, 2.765, 5.183, 0., 0.055, 1.29, "", "", "", "", "", 
  "", "", "", 977., 268576., 8.593, 0.031, 1205., 0.039, 0.072, 13.9, 
  "units unclear", "", "", "", "", "", "", "", "", "", 50., 3.1255435*^7, 
  37.728, 17.7, 3.158, 1.87, 1136.103, 62.9, 329.942, 3.3, 5.1, 29.1, 12.227, 
  0.7, 60.85, 0.456}, {"MOZ", "Africa", "Mozambique", "2020-12-30", 18485., 
  113., 102.571, 165., 3., 2.143, 591.417, 3.615, 3.282, 5.279, 0.096, 0.069, 
  1.32, "", "", "", "", "", "", "", "", 1674., 270250., 8.646, 0.054, 1218., 
  0.039, 0.084, 11.9, "units unclear", "", "", "", "", "", "", "", "", "", 
  50., 3.1255435*^7, 37.728, 17.7, 3.158, 1.87, 1136.103, 62.9, 329.942, 3.3, 
  5.1, 29.1, 12.227, 0.7, 60.85, 0.456}, {"MOZ", "Africa", "Mozambique", 
  "2020-12-31", 18642., 157., 87.286, 166., 1., 1.429, 596.44, 5.023, 2.793, 
  5.311, 0.032, 0.046, 1.36, "", "", "", "", "", "", "", "", 1697., 271947., 
  8.701, 0.054, 1204., 0.039, 0.072, 13.8, "units unclear", "", "", "", "", 
  "", "", "", "", "", 50., 3.1255435*^7, 37.728, 17.7, 3.158, 1.87, 1136.103, 
  62.9, 329.942, 3.3, 5.1, 29.1, 12.227, 0.7, 60.85, 0.456}, 
 {"MOZ", "Africa", "Mozambique", "2021-01-01", 18794., 152., 98., 167., 1., 
  1.571, 601.303, 4.863, 3.135, 5.343, 0.032, 0.05, 1.39, "", "", "", "", "", 
  "", "", "", 1382., 273329., 8.745, 0.044, 1172., 0.037, 0.084, 12., 
  "units unclear", "", "", "", "", "", "", "", "", "", 50., 3.1255435*^7, 
  37.728, 17.7, 3.158, 1.87, 1136.103, 62.9, 329.942, 3.3, 5.1, 29.1, 12.227, 
  0.7, 60.85, 0.456}, {"MOZ", "Africa", "Mozambique", "2021-01-02", 18968., 
  174., 115.143, 168., 1., 1.286, 606.87, 5.567, 3.684, 5.375, 0.032, 0.041, 
  1.42, "", "", "", "", "", "", "", "", "", "", "", "", 1281., 0.041, 0.09, 
  11.1, "units unclear", "", "", "", "", "", "", "", "", "", 50., 
  3.1255435*^7, 37.728, 17.7, 3.158, 1.87, 1136.103, 62.9, 329.942, 3.3, 5.1, 
  29.1, 12.227, 0.7, 60.85, 0.456}, {"MOZ", "Africa", "Mozambique", 
  "2021-01-03", 19309., 341., 149.143, 169., 1., 1.143, 617.781, 10.91, 
  4.772, 5.407, 0.032, 0.037, 1.46, "", "", "", "", "", "", "", "", "", "", 
  "", "", 1320., 0.042, 0.113, 8.9, "units unclear", "", "", "", "", "", "", 
  "", "", "", 50., 3.1255435*^7, 37.728, 17.7, 3.158, 1.87, 1136.103, 62.9, 
  329.942, 3.3, 5.1, 29.1, 12.227, 0.7, 60.85, 0.456}, 
 {"MOZ", "Africa", "Mozambique", "2021-01-04", 19463., 154., 164.714, 171., 
  2., 1.286, 622.708, 4.927, 5.27, 5.471, 0.064, 0.041, 1.47, "", "", "", "", 
  "", "", "", "", "", 277452., 8.877, "", 1408., 0.045, 0.117, 8.5, 
  "units unclear", "", "", "", "", "", "", "", "", "", 50., 3.1255435*^7, 
  37.728, 17.7, 3.158, 1.87, 1136.103, 62.9, 329.942, 3.3, 5.1, 29.1, 12.227, 
  0.7, 60.85, 0.456}, {"MOZ", "Africa", "Mozambique", "2021-01-05", 19542., 
  79., 167.143, 171., 0., 1.286, 625.235, 2.528, 5.348, 5.471, 0., 0.041, 
  1.49, "", "", "", "", "", "", "", "", 1249., 278701., 8.917, 0.04, 1446., 
  0.046, 0.116, 8.7, "units unclear", "", "", "", "", "", "", "", "", "", 
  50., 3.1255435*^7, 37.728, 17.7, 3.158, 1.87, 1136.103, 62.9, 329.942, 3.3, 
  5.1, 29.1, 12.227, 0.7, 60.85, 0.456}, {"MOZ", "Africa", "Mozambique", 
  "2021-01-06", 19667., 125., 168.857, 172., 1., 1., 629.235, 3.999, 5.402, 
  5.503, 0.032, 0.032, 1.52, "", "", "", "", "", "", "", "", 752., 279453., 
  8.941, 0.024, 1315., 0.042, 0.128, 7.8, "units unclear", "", "", "", "", 
  "", "", "", "", "", 50., 3.1255435*^7, 37.728, 17.7, 3.158, 1.87, 1136.103, 
  62.9, 329.942, 3.3, 5.1, 29.1, 12.227, 0.7, 60.85, 0.456}, 
 {"MOZ", "Africa", "Mozambique", "2021-01-07", 19961., 294., 188.429, 176., 
  4., 1.429, 638.641, 9.406, 6.029, 5.631, 0.128, 0.046, 1.55, "", "", "", 
  "", "", "", "", "", 1333., 280786., 8.984, 0.043, 1263., 0.04, 0.149, 6.7, 
  "units unclear", "", "", "", "", "", "", "", "", "", 50., 3.1255435*^7, 
  37.728, 17.7, 3.158, 1.87, 1136.103, 62.9, 329.942, 3.3, 5.1, 29.1, 12.227, 
  0.7, 60.85, 0.456}, {"MOZ", "Africa", "Mozambique", "2021-01-08", 20482., 
  521., 241.143, 181., 5., 2., 655.31, 16.669, 7.715, 5.791, 0.16, 0.064, 
  1.58, "", "", "", "", "", "", "", "", 2272., 283058., 9.056, 0.073, 1390., 
  0.044, 0.173, 5.8, "units unclear", "", "", "", "", "", "", "", "", "", 
  50., 3.1255435*^7, 37.728, 17.7, 3.158, 1.87, 1136.103, 62.9, 329.942, 3.3, 
  5.1, 29.1, 12.227, 0.7, 60.85, 0.456}, {"MOZ", "Africa", "Mozambique", 
  "2021-01-09", 21361., 879., 341.857, 187., 6., 2.714, 683.433, 28.123, 
  10.938, 5.983, 0.192, 0.087, 1.6, "", "", "", "", "", "", "", "", 3191., 
  286249., 9.158, 0.102, 1649., 0.053, 0.207, 4.8, "units unclear", "", "", 
  "", "", "", "", "", "", "", 50., 3.1255435*^7, 37.728, 17.7, 3.158, 1.87, 
  1136.103, 62.9, 329.942, 3.3, 5.1, 29.1, 12.227, 0.7, 60.85, 0.456}, 
 {"MOZ", "Africa", "Mozambique", "2021-01-10", 21939., 578., 375.714, 192., 
  5., 3.286, 701.926, 18.493, 12.021, 6.143, 0.16, 0.105, 1.58, "", "", "", 
  "", "", "", "", "", 2425., 288674., 9.236, 0.078, 1799., 0.058, 0.209, 4.8, 
  "units unclear", "", "", "", "", "", "", "", "", "", 50., 3.1255435*^7, 
  37.728, 17.7, 3.158, 1.87, 1136.103, 62.9, 329.942, 3.3, 5.1, 29.1, 12.227, 
  0.7, 60.85, 0.456}, {"MOZ", "Africa", "Mozambique", "2021-01-11", 22334., 
  395., 410.143, 197., 5., 3.714, 714.564, 12.638, 13.122, 6.303, 0.16, 
  0.119, 1.56, "", "", "", "", "", "", "", "", 2059., 290733., 9.302, 0.066, 
  1897., 0.061, 0.216, 4.6, "units unclear", "", "", "", "", "", "", "", "", 
  "", 50., 3.1255435*^7, 37.728, 17.7, 3.158, 1.87, 1136.103, 62.9, 329.942, 
  3.3, 5.1, 29.1, 12.227, 0.7, 60.85, 0.456}, {"MOZ", "Africa", "Mozambique", 
  "2021-01-12", 22996., 662., 493.429, 201., 4., 4.286, 735.744, 21.18, 
  15.787, 6.431, 0.128, 0.137, 1.54, "", "", "", "", "", "", "", "", 2468., 
  293201., 9.381, 0.079, 2071., 0.066, 0.238, 4.2, "units unclear", "", "", 
  "", "", "", "", "", "", "", 50., 3.1255435*^7, 37.728, 17.7, 3.158, 1.87, 
  1136.103, 62.9, 329.942, 3.3, 5.1, 29.1, 12.227, 0.7, 60.85, 0.456}, 
 {"MOZ", "Africa", "Mozambique", "2021-01-13", 23726., 730., 579.857, 205., 
  4., 4.714, 759.1, 23.356, 18.552, 6.559, 0.128, 0.151, 1.52, "", "", "", 
  "", "", "", "", "", 2021., 295222., 9.445, 0.065, 2253., 0.072, 0.257, 3.9, 
  "units unclear", "", "", "", "", "", "", "", "", "", 50., 3.1255435*^7, 
  37.728, 17.7, 3.158, 1.87, 1136.103, 62.9, 329.942, 3.3, 5.1, 29.1, 12.227, 
  0.7, 60.85, 0.456}, {"MOZ", "Africa", "Mozambique", "2021-01-14", 24269., 
  543., 615.429, 211., 6., 5., 776.473, 17.373, 19.69, 6.751, 0.192, 0.16, 
  1.49, "", "", "", "", "", "", "", "", 1700., 296922., 9.5, 0.054, 2305., 
  0.074, 0.267, 3.7, "units unclear", "", "", "", "", "", "", "", "", "", 
  50., 3.1255435*^7, 37.728, 17.7, 3.158, 1.87, 1136.103, 62.9, 329.942, 3.3, 
  5.1, 29.1, 12.227, 0.7, 60.85, 0.456}, {"MOZ", "Africa", "Mozambique", 
  "2021-01-15", 25004., 735., 646., 216., 5., 5., 799.989, 23.516, 20.668, 
  6.911, 0.16, 0.16, 1.46, "", "", "", "", "", "", "", "", 1653., 298575., 
  9.553, 0.053, 2217., 0.071, 0.291, 3.4, "units unclear", "", "", "", "", 
  "", "", "", "", "", 59.26, 3.1255435*^7, 37.728, 17.7, 3.158, 1.87, 
  1136.103, 62.9, 329.942, 3.3, 5.1, 29.1, 12.227, 0.7, 60.85, 0.456}, 
 {"MOZ", "Africa", "Mozambique", "2021-01-16", 25862., 858., 643., 234., 18., 
  6.714, 827.44, 27.451, 20.572, 7.487, 0.576, 0.215, 1.44, "", "", "", "", 
  "", "", "", "", 3179., 301754., 9.654, 0.102, 2215., 0.071, 0.29, 3.4, 
  "units unclear", "", "", "", "", "", "", "", "", "", 59.26, 3.1255435*^7, 
  37.728, 17.7, 3.158, 1.87, 1136.103, 62.9, 329.942, 3.3, 5.1, 29.1, 12.227, 
  0.7, 60.85, 0.456}, {"MOZ", "Africa", "Mozambique", "2021-01-17", 26551., 
  689., 658.857, 241., 7., 7., 849.484, 22.044, 21.08, 7.711, 0.224, 0.224, 
  1.42, "", "", "", "", "", "", "", "", 2757., 304511., 9.743, 0.088, 2262., 
  0.072, 0.291, 3.4, "units unclear", "", "", "", "", "", "", "", "", "", 
  59.26, 3.1255435*^7, 37.728, 17.7, 3.158, 1.87, 1136.103, 62.9, 329.942, 
  3.3, 5.1, 29.1, 12.227, 0.7, 60.85, 0.456}, {"MOZ", "Africa", "Mozambique", 
  "2021-01-18", 27446., 895., 730.286, 249., 8., 7.429, 878.119, 28.635, 
  23.365, 7.967, 0.256, 0.238, 1.4, "", "", "", "", "", "", "", "", 1833., 
  306344., 9.801, 0.059, 2230., 0.071, 0.327, 3.1, "units unclear", "", "", 
  "", "", "", "", "", "", "", 59.26, 3.1255435*^7, 37.728, 17.7, 3.158, 1.87, 
  1136.103, 62.9, 329.942, 3.3, 5.1, 29.1, 12.227, 0.7, 60.85, 0.456}, 
 {"MOZ", "Africa", "Mozambique", "2021-01-19", 28270., 824., 753.429, 253., 
  4., 7.429, 904.483, 26.363, 24.106, 8.095, 0.128, 0.238, 1.37, "", "", "", 
  "", "", "", "", "", 2569., 308913., 9.883, 0.082, 2245., 0.072, 0.336, 3., 
  "units unclear", "", "", "", "", "", "", "", "", "", 59.26, 3.1255435*^7, 
  37.728, 17.7, 3.158, 1.87, 1136.103, 62.9, 329.942, 3.3, 5.1, 29.1, 12.227, 
  0.7, 60.85, 0.456}, {"MOZ", "Africa", "Mozambique", "2021-01-20", 29396., 
  1126., 810., 271., 18., 9.429, 940.508, 36.026, 25.915, 8.67, 0.576, 0.302, 
  1.34, "", "", "", "", "", "", "", "", 4206., 313119., 10.018, 0.135, 2557., 
  0.082, 0.317, 3.2, "units unclear", "", "", "", "", "", "", "", "", "", 
  59.26, 3.1255435*^7, 37.728, 17.7, 3.158, 1.87, 1136.103, 62.9, 329.942, 
  3.3, 5.1, 29.1, 12.227, 0.7, 60.85, 0.456}, {"MOZ", "Africa", "Mozambique", 
  "2021-01-21", 30225., 829., 850.857, 283., 12., 10.286, 967.032, 26.523, 
  27.223, 9.054, 0.384, 0.329, 1.31, "", "", "", "", "", "", "", "", 3052., 
  316171., 10.116, 0.098, 2750., 0.088, 0.309, 3.2, "units unclear", "", "", 
  "", "", "", "", "", "", "", 59.26, 3.1255435*^7, 37.728, 17.7, 3.158, 1.87, 
  1136.103, 62.9, 329.942, 3.3, 5.1, 29.1, 12.227, 0.7, 60.85, 0.456}, 
 {"MOZ", "Africa", "Mozambique", "2021-01-22", 30848., 623., 834.857, 290., 
  7., 10.571, 986.964, 19.933, 26.711, 9.278, 0.224, 0.338, 1.28, "", "", "", 
  "", "", "", "", "", 2998., 319169., 10.212, 0.096, 2942., 0.094, 0.284, 
  3.5, "units unclear", "", "", "", "", "", "", "", "", "", 59.26, 
  3.1255435*^7, 37.728, 17.7, 3.158, 1.87, 1136.103, 62.9, 329.942, 3.3, 5.1, 
  29.1, 12.227, 0.7, 60.85, 0.456}, {"MOZ", "Africa", "Mozambique", 
  "2021-01-23", 31628., 780., 823.714, 297., 7., 9., 1011.92, 24.956, 26.354, 
  9.502, 0.224, 0.288, 1.26, "", "", "", "", "", "", "", "", 2791., 321960., 
  10.301, 0.089, 2887., 0.092, 0.285, 3.5, "units unclear", "", "", "", "", 
  "", "", "", "", "", 59.26, 3.1255435*^7, 37.728, 17.7, 3.158, 1.87, 
  1136.103, 62.9, 329.942, 3.3, 5.1, 29.1, 12.227, 0.7, 60.85, 0.456}, 
 {"MOZ", "Africa", "Mozambique", "2021-01-24", 32418., 790., 838.143, 305., 
  8., 9.143, 1037.196, 25.276, 26.816, 9.758, 0.256, 0.293, 1.24, "", "", "", 
  "", "", "", "", "", 2908., 324868., 10.394, 0.093, 2908., 0.093, 0.288, 
  3.5, "units unclear", "", "", "", "", "", "", "", "", "", 59.26, 
  3.1255435*^7, 37.728, 17.7, 3.158, 1.87, 1136.103, 62.9, 329.942, 3.3, 5.1, 
  29.1, 12.227, 0.7, 60.85, 0.456}, {"MOZ", "Africa", "Mozambique", 
  "2021-01-25", 32781., 363., 762.143, 363., 58., 16.286, 1048.81, 11.614, 
  24.384, 11.614, 1.856, 0.521, 1.23, "", "", "", "", "", "", "", "", 1042., 
  325910., 10.427, 0.033, 2795., 0.089, 0.273, 3.7, "units unclear", "", "", 
  "", "", "", "", "", "", "", 59.26, 3.1255435*^7, 37.728, 17.7, 3.158, 1.87, 
  1136.103, 62.9, 329.942, 3.3, 5.1, 29.1, 12.227, 0.7, 60.85, 0.456}, 
 {"MOZ", "Africa", "Mozambique", "2021-01-26", 34055., 1274., 826.429, 329., 
  -34., 10.857, 1089.571, 40.761, 26.441, 10.526, -1.088, 0.347, 1.22, "", 
  "", "", "", "", "", "", "", 2980., 328890., 10.523, 0.095, 2854., 0.091, 
  0.29, 3.5, "units unclear", "", "", "", "", "", "", "", "", "", 59.26, 
  3.1255435*^7, 37.728, 17.7, 3.158, 1.87, 1136.103, 62.9, 329.942, 3.3, 5.1, 
  29.1, 12.227, 0.7, 60.85, 0.456}, {"MOZ", "Africa", "Mozambique", 
  "2021-01-27", 34926., 871., 790., 336., 7., 9.286, 1117.438, 27.867, 
  25.276, 10.75, 0.224, 0.297, 1.2, "", "", "", "", "", "", "", "", 3039., 
  331929., 10.62, 0.097, 2687., 0.086, 0.294, 3.4, "units unclear", "", "", 
  "", "", "", "", "", "", "", 59.26, 3.1255435*^7, 37.728, 17.7, 3.158, 1.87, 
  1136.103, 62.9, 329.942, 3.3, 5.1, 29.1, 12.227, 0.7, 60.85, 0.456}, 
 {"MOZ", "Africa", "Mozambique", "2021-01-28", 35833., 907., 801.143, 347., 
  11., 9.143, 1146.457, 29.019, 25.632, 11.102, 0.352, 0.293, 1.18, "", "", 
  "", "", "", "", "", "", 2422., 334351., 10.697, 0.077, 2597., 0.083, 0.308, 
  3.2, "units unclear", "", "", "", "", "", "", "", "", "", 59.26, 
  3.1255435*^7, 37.728, 17.7, 3.158, 1.87, 1136.103, 62.9, 329.942, 3.3, 5.1, 
  29.1, 12.227, 0.7, 60.85, 0.456}, {"MOZ", "Africa", "Mozambique", 
  "2021-01-29", 37108., 1275., 894.286, 356., 9., 9.429, 1187.25, 40.793, 
  28.612, 11.39, 0.288, 0.302, 1.16, "", "", "", "", "", "", "", "", 4576., 
  338927., 10.844, 0.146, 2823., 0.09, 0.317, 3.2, "units unclear", "", "", 
  "", "", "", "", "", "", "", 59.26, 3.1255435*^7, 37.728, 17.7, 3.158, 1.87, 
  1136.103, 62.9, 329.942, 3.3, 5.1, 29.1, 12.227, 0.7, 60.85, 0.456}, 
 {"MOZ", "Africa", "Mozambique", "2021-01-30", 37705., 597., 868.143, 363., 
  7., 9.429, 1206.35, 19.101, 27.776, 11.614, 0.224, 0.302, 1.14, "", "", "", 
  "", "", "", "", "", 2077., 341004., 10.91, 0.066, 2721., 0.087, 0.319, 3.1, 
  "units unclear", "", "", "", "", "", "", "", "", "", 59.26, 3.1255435*^7, 
  37.728, 17.7, 3.158, 1.87, 1136.103, 62.9, 329.942, 3.3, 5.1, 29.1, 12.227, 
  0.7, 60.85, 0.456}, {"MOZ", "Africa", "Mozambique", "2021-01-31", 38654., 
  949., 890.857, 367., 4., 8.857, 1236.713, 30.363, 28.502, 11.742, 0.128, 
  0.283, 1.13, "", "", "", "", "", "", "", "", 3821., 344825., 11.032, 0.122, 
  2851., 0.091, 0.312, 3.2, "units unclear", "", "", "", "", "", "", "", "", 
  "", 59.26, 3.1255435*^7, 37.728, 17.7, 3.158, 1.87, 1136.103, 62.9, 
  329.942, 3.3, 5.1, 29.1, 12.227, 0.7, 60.85, 0.456}, 
 {"MOZ", "Africa", "Mozambique", "2021-02-01", 39460., 806., 954.143, 386., 
  19., 3.286, 1262.5, 25.788, 30.527, 12.35, 0.608, 0.105, 1.12, "", "", "", 
  "", "", "", "", "", 2885., 347710., 11.125, 0.092, 3114., 0.1, 0.306, 3.3, 
  "units unclear", "", "", "", "", "", "", "", "", "", 59.26, 3.1255435*^7, 
  37.728, 17.7, 3.158, 1.87, 1136.103, 62.9, 329.942, 3.3, 5.1, 29.1, 12.227, 
  0.7, 60.85, 0.456}, {"MOZ", "Africa", "Mozambique", "2021-02-02", 40260., 
  800., 886.429, 403., 17., 10.571, 1288.096, 25.596, 28.361, 12.894, 0.544, 
  0.338, 1.1, "", "", "", "", "", "", "", "", 2642., 350352., 11.209, 0.085, 
  3066., 0.098, 0.289, 3.5, "units unclear", "", "", "", "", "", "", "", "", 
  "", 59.26, 3.1255435*^7, 37.728, 17.7, 3.158, 1.87, 1136.103, 62.9, 
  329.942, 3.3, 5.1, 29.1, 12.227, 0.7, 60.85, 0.456}, 
 {"MOZ", "Africa", "Mozambique", "2021-02-03", 41433., 1173., 929.571, 415., 
  12., 11.286, 1325.625, 37.529, 29.741, 13.278, 0.384, 0.361, 1.09, "", "", 
  "", "", "", "", "", "", 3351., 353703., 11.317, 0.107, 3111., 0.1, 0.299, 
  3.3, "units unclear", "", "", "", "", "", "", "", "", "", 59.26, 
  3.1255435*^7, 37.728, 17.7, 3.158, 1.87, 1136.103, 62.9, 329.942, 3.3, 5.1, 
  29.1, 12.227, 0.7, 60.85, 0.456}, {"MOZ", "Africa", "Mozambique", 
  "2021-02-04", 42488., 1055., 950.714, 427., 12., 11.429, 1359.38, 33.754, 
  30.418, 13.662, 0.384, 0.366, 1.07, "", "", "", "", "", "", "", "", 2614., 
  356317., 11.4, 0.084, 3138., 0.1, 0.303, 3.3, "units unclear", "", "", "", 
  "", "", "", "", "", "", 59.26, 3.1255435*^7, 37.728, 17.7, 3.158, 1.87, 
  1136.103, 62.9, 329.942, 3.3, 5.1, 29.1, 12.227, 0.7, 60.85, 0.456}, 
 {"MOZ", "Africa", "Mozambique", "2021-02-05", 43184., 696., 868., 436., 9., 
  11.429, 1381.648, 22.268, 27.771, 13.95, 0.288, 0.366, 1.05, "", "", "", 
  "", "", "", "", "", 2274., 358591., 11.473, 0.073, 2809., 0.09, 0.309, 3.2, 
  "units unclear", "", "", "", "", "", "", "", "", "", 59.26, 3.1255435*^7, 
  37.728, 17.7, 3.158, 1.87, 1136.103, 62.9, 329.942, 3.3, 5.1, 29.1, 12.227, 
  0.7, 60.85, 0.456}, {"MOZ", "Africa", "Mozambique", "2021-02-06", 44112., 
  928., 915.286, 451., 15., 12.571, 1411.339, 29.691, 29.284, 14.429, 0.48, 
  0.402, 1.04, "", "", "", "", "", "", "", "", 2551., 361142., 11.555, 0.082, 
  2877., 0.092, 0.318, 3.1, "units unclear", "", "", "", "", "", "", "", "", 
  "", 59.26, 3.1255435*^7, 37.728, 17.7, 3.158, 1.87, 1136.103, 62.9, 
  329.942, 3.3, 5.1, 29.1, 12.227, 0.7, 60.85, 0.456}, 
 {"MOZ", "Africa", "Mozambique", "2021-02-07", 44600., 488., 849.429, 460., 
  9., 13.286, 1426.952, 15.613, 27.177, 14.717, 0.288, 0.425, 1.02, "", "", 
  "", "", "", "", "", "", 1905., 363047., 11.615, 0.061, 2603., 0.083, 0.326, 
  3.1, "units unclear", "", "", "", "", "", "", "", "", "", 59.26, 
  3.1255435*^7, 37.728, 17.7, 3.158, 1.87, 1136.103, 62.9, 329.942, 3.3, 5.1, 
  29.1, 12.227, 0.7, 60.85, 0.456}, {"MOZ", "Africa", "Mozambique", 
  "2021-02-08", 44912., 312., 778.857, 465., 5., 11.286, 1436.934, 9.982, 
  24.919, 14.877, 0.16, 0.361, 1.02, "", "", "", "", "", "", "", "", 1823., 
  364870., 11.674, 0.058, 2451., 0.078, 0.318, 3.1, "units unclear", "", "", 
  "", "", "", "", "", "", "", 59.26, 3.1255435*^7, 37.728, 17.7, 3.158, 1.87, 
  1136.103, 62.9, 329.942, 3.3, 5.1, 29.1, 12.227, 0.7, 60.85, 0.456}, 
 {"MOZ", "Africa", "Mozambique", "2021-02-09", 45785., 873., 789.286, 480., 
  15., 11., 1464.865, 27.931, 25.253, 15.357, 0.48, 0.352, 1.01, "", "", "", 
  "", "", "", "", "", 3124., 367994., 11.774, 0.1, 2520., 0.081, 0.313, 3.2, 
  "units unclear", "", "", "", "", "", "", "", "", "", 59.26, 3.1255435*^7, 
  37.728, 17.7, 3.158, 1.87, 1136.103, 62.9, 329.942, 3.3, 5.1, 29.1, 12.227, 
  0.7, 60.85, 0.456}, {"MOZ", "Africa", "Mozambique", "2021-02-10", 46736., 
  951., 757.571, 486., 6., 10.143, 1495.292, 30.427, 24.238, 15.549, 0.192, 
  0.325, 1.01, "", "", "", "", "", "", "", "", 2788., 370782., 11.863, 0.089, 
  2440., 0.078, 0.31, 3.2, "units unclear", "", "", "", "", "", "", "", "", 
  "", 59.26, 3.1255435*^7, 37.728, 17.7, 3.158, 1.87, 1136.103, 62.9, 
  329.942, 3.3, 5.1, 29.1, 12.227, 0.7, 60.85, 0.456}, 
 {"MOZ", "Africa", "Mozambique", "2021-02-11", 47790., 1054., 757.429, 501., 
  15., 10.571, 1529.014, 33.722, 24.233, 16.029, 0.48, 0.338, 1., "", "", "", 
  "", "", "", "", "", 3738., 374520., 11.983, 0.12, 2600., 0.083, 0.291, 3.4, 
  "units unclear", "", "", "", "", "", "", "", "", "", 62.96, 3.1255435*^7, 
  37.728, 17.7, 3.158, 1.87, 1136.103, 62.9, 329.942, 3.3, 5.1, 29.1, 12.227, 
  0.7, 60.85, 0.456}, {"MOZ", "Africa", "Mozambique", "2021-02-12", 48588., 
  798., 772., 514., 13., 11.143, 1554.546, 25.532, 24.7, 16.445, 0.416, 
  0.357, 0.99, "", "", "", "", "", "", "", "", 2607., 377127., 12.066, 0.083, 
  2648., 0.085, 0.292, 3.4, "units unclear", "", "", "", "", "", "", "", "", 
  "", 62.96, 3.1255435*^7, 37.728, 17.7, 3.158, 1.87, 1136.103, 62.9, 
  329.942, 3.3, 5.1, 29.1, 12.227, 0.7, 60.85, 0.456}, 
 {"MOZ", "Africa", "Mozambique", "2021-02-13", 49135., 547., 717.571, 525., 
  11., 10.571, 1572.047, 17.501, 22.958, 16.797, 0.352, 0.338, 0.98, "", "", 
  "", "", "", "", "", "", 3495., 380622., 12.178, 0.112, 2783., 0.089, 0.258, 
  3.9, "units unclear", "", "", "", "", "", "", "", "", "", 62.96, 
  3.1255435*^7, 37.728, 17.7, 3.158, 1.87, 1136.103, 62.9, 329.942, 3.3, 5.1, 
  29.1, 12.227, 0.7, 60.85, 0.456}, {"MOZ", "Africa", "Mozambique", 
  "2021-02-14", 50265., 1130., 809.286, 535., 10., 10.714, 1608.2, 36.154, 
  25.893, 17.117, 0.32, 0.343, 0.97, "", "", "", "", "", "", "", "", 2463., 
  383085., 12.257, 0.079, 2863., 0.092, 0.283, 3.5, "units unclear", "", "", 
  "", "", "", "", "", "", "", 62.96, 3.1255435*^7, 37.728, 17.7, 3.158, 1.87, 
  1136.103, 62.9, 329.942, 3.3, 5.1, 29.1, 12.227, 0.7, 60.85, 0.456}, 
 {"MOZ", "Africa", "Mozambique", "2021-02-15", 50691., 426., 825.571, 547., 
  12., 11.714, 1621.83, 13.63, 26.414, 17.501, 0.384, 0.375, 0.97, "", "", 
  "", "", "", "", "", "", 1849., 384934., 12.316, 0.059, 2866., 0.092, 0.288, 
  3.5, "units unclear", "", "", "", "", "", "", "", "", "", 62.96, 
  3.1255435*^7, 37.728, 17.7, 3.158, 1.87, 1136.103, 62.9, 329.942, 3.3, 5.1, 
  29.1, 12.227, 0.7, 60.85, 0.456}, {"MOZ", "Africa", "Mozambique", 
  "2021-02-16", 51800., 1109., 859.286, 551., 4., 10.143, 1657.312, 35.482, 
  27.492, 17.629, 0.128, 0.325, 0.96, "", "", "", "", "", "", "", "", 3343., 
  388277., 12.423, 0.107, 2898., 0.093, 0.297, 3.4, "units unclear", "", "", 
  "", "", "", "", "", "", "", 62.96, 3.1255435*^7, 37.728, 17.7, 3.158, 1.87, 
  1136.103, 62.9, 329.942, 3.3, 5.1, 29.1, 12.227, 0.7, 60.85, 0.456}, 
 {"MOZ", "Africa", "Mozambique", "2021-02-17", 52629., 829., 841.857, 561., 
  10., 10.714, 1683.835, 26.523, 26.935, 17.949, 0.32, 0.343, 0.94, "", "", 
  "", "", "", "", "", "", 3783., 392060., 12.544, 0.121, 3040., 0.097, 0.277, 
  3.6, "units unclear", "", "", "", "", "", "", "", "", "", 62.96, 
  3.1255435*^7, 37.728, 17.7, 3.158, 1.87, 1136.103, 62.9, 329.942, 3.3, 5.1, 
  29.1, 12.227, 0.7, 60.85, 0.456}, {"MOZ", "Africa", "Mozambique", 
  "2021-02-18", 53527., 898., 819.571, 571., 10., 10., 1712.566, 28.731, 
  26.222, 18.269, 0.32, 0.32, 0.93, "", "", "", "", "", "", "", "", 3706., 
  395766., 12.662, 0.119, 3035., 0.097, 0.27, 3.7, "units unclear", "", "", 
  "", "", "", "", "", "", "", 62.96, 3.1255435*^7, 37.728, 17.7, 3.158, 1.87, 
  1136.103, 62.9, 329.942, 3.3, 5.1, 29.1, 12.227, 0.7, 60.85, 0.456}, 
 {"MOZ", "Africa", "Mozambique", "2021-02-19", 54204., 677., 802.286, 583., 
  12., 9.857, 1734.226, 21.66, 25.669, 18.653, 0.384, 0.315, 0.91, "", "", 
  "", "", "", "", "", "", 2832., 398598., 12.753, 0.091, 3067., 0.098, 0.262, 
  3.8, "units unclear", "", "", "", "", "", "", "", "", "", 62.96, 
  3.1255435*^7, 37.728, 17.7, 3.158, 1.87, 1136.103, 62.9, 329.942, 3.3, 5.1, 
  29.1, 12.227, 0.7, 60.85, 0.456}, {"MOZ", "Africa", "Mozambique", 
  "2021-02-20", 54968., 764., 833.286, 587., 4., 8.857, 1758.67, 24.444, 
  26.661, 18.781, 0.128, 0.283, 0.9, "", "", "", "", "", "", "", "", 2770., 
  401368., 12.842, 0.089, 2964., 0.095, 0.281, 3.6, "units unclear", "", "", 
  "", "", "", "", "", "", "", 62.96, 3.1255435*^7, 37.728, 17.7, 3.158, 1.87, 
  1136.103, 62.9, 329.942, 3.3, 5.1, 29.1, 12.227, 0.7, 60.85, 0.456}, 
 {"MOZ", "Africa", "Mozambique", "2021-02-21", 55643., 675., 768.286, 595., 
  8., 8.571, 1780.266, 21.596, 24.581, 19.037, 0.256, 0.274, 0.89, "", "", 
  "", "", "", "", "", "", 2845., 404213., 12.933, 0.091, 3018., 0.097, 0.255, 
  3.9, "units unclear", "", "", "", "", "", "", "", "", "", 62.96, 
  3.1255435*^7, 37.728, 17.7, 3.158, 1.87, 1136.103, 62.9, 329.942, 3.3, 5.1, 
  29.1, 12.227, 0.7, 60.85, 0.456}, {"MOZ", "Africa", "Mozambique", 
  "2021-02-22", 56160., 517., 781.286, 599., 4., 7.429, 1796.807, 16.541, 
  24.997, 19.165, 0.128, 0.238, 0.87, "", "", "", "", "", "", "", "", 2337., 
  406550., 13.007, 0.075, 3088., 0.099, 0.253, 4., "units unclear", "", "", 
  "", "", "", "", "", "", "", 62.96, 3.1255435*^7, 37.728, 17.7, 3.158, 1.87, 
  1136.103, 62.9, 329.942, 3.3, 5.1, 29.1, 12.227, 0.7, 60.85, 0.456}, 
 {"MOZ", "Africa", "Mozambique", "2021-02-23", 56595., 435., 685., 606., 7., 
  7.857, 1810.725, 13.918, 21.916, 19.389, 0.224, 0.251, 0.86, "", "", "", 
  "", "", "", "", "", 1960., 408510., 13.07, 0.063, 2890., 0.092, 0.237, 4.2, 
  "units unclear", "", "", "", "", "", "", "", "", "", 62.96, 3.1255435*^7, 
  37.728, 17.7, 3.158, 1.87, 1136.103, 62.9, 329.942, 3.3, 5.1, 29.1, 12.227, 
  0.7, 60.85, 0.456}, {"MOZ", "Africa", "Mozambique", "2021-02-24", 56920., 
  325., 613., 608., 2., 6.714, 1821.123, 10.398, 19.613, 19.453, 0.064, 
  0.215, 0.85, "", "", "", "", "", "", "", "", 1556., 410066., 13.12, 0.05, 
  2572., 0.082, 0.238, 4.2, "units unclear", "", "", "", "", "", "", "", "", 
  "", 62.96, 3.1255435*^7, 37.728, 17.7, 3.158, 1.87, 1136.103, 62.9, 
  329.942, 3.3, 5.1, 29.1, 12.227, 0.7, 60.85, 0.456}, 
 {"MOZ", "Africa", "Mozambique", "2021-02-25", 57597., 677., 581.429, 613., 
  5., 6., 1842.784, 21.66, 18.602, 19.613, 0.16, 0.192, 0.85, "", "", "", "", 
  "", "", "", "", 3916., 413982., 13.245, 0.125, 2602., 0.083, 0.223, 4.5, 
  "units unclear", "", "", "", "", "", "", "", "", "", 62.96, 3.1255435*^7, 
  37.728, 17.7, 3.158, 1.87, 1136.103, 62.9, 329.942, 3.3, 5.1, 29.1, 12.227, 
  0.7, 60.85, 0.456}, {"MOZ", "Africa", "Mozambique", "2021-02-26", 58218., 
  621., 573.429, 613., 0., 4.286, 1862.652, 19.869, 18.347, 19.613, 0., 
  0.137, 0.84, "", "", "", "", "", "", "", "", 3099., 417081., 13.344, 0.099, 
  2640., 0.084, 0.217, 4.6, "units unclear", "", "", "", "", "", "", "", "", 
  "", 62.96, 3.1255435*^7, 37.728, 17.7, 3.158, 1.87, 1136.103, 62.9, 
  329.942, 3.3, 5.1, 29.1, 12.227, 0.7, 60.85, 0.456}, 
 {"MOZ", "Africa", "Mozambique", "2021-02-27", 58772., 554., 543.429, 630., 
  17., 6.143, 1880.377, 17.725, 17.387, 20.156, 0.544, 0.197, 0.83, "", "", 
  "", "", "", "", "", "", 3519., 420600., 13.457, 0.113, 2747., 0.088, 0.198, 
  5.1, "units unclear", "", "", "", "", "", "", "", "", "", 62.96, 
  3.1255435*^7, 37.728, 17.7, 3.158, 1.87, 1136.103, 62.9, 329.942, 3.3, 5.1, 
  29.1, 12.227, 0.7, 60.85, 0.456}, {"MOZ", "Africa", "Mozambique", 
  "2021-02-28", 59350., 578., 529.571, 641., 11., 6.571, 1898.87, 18.493, 
  16.943, 20.508, 0.352, 0.21, 0.83, "", "", "", "", "", "", "", "", 2738., 
  423338., 13.544, 0.088, 2732., 0.087, 0.194, 5.2, "units unclear", "", "", 
  "", "", "", "", "", "", "", 62.96, 3.1255435*^7, 37.728, 17.7, 3.158, 1.87, 
  1136.103, 62.9, 329.942, 3.3, 5.1, 29.1, 12.227, 0.7, 60.85, 0.456}, 
 {"MOZ", "Africa", "Mozambique", "2021-03-01", 59607., 257., 492.429, 653., 
  12., 7.714, 1907.092, 8.223, 15.755, 20.892, 0.384, 0.247, 0.82, "", "", 
  "", "", "", "", "", "", 1547., 424885., 13.594, 0.049, 2619., 0.084, 0.188, 
  5.3, "units unclear", "", "", "", "", "", "", "", "", "", 62.96, 
  3.1255435*^7, 37.728, 17.7, 3.158, 1.87, 1136.103, 62.9, 329.942, 3.3, 5.1, 
  29.1, 12.227, 0.7, 60.85, 0.456}, {"MOZ", "Africa", "Mozambique", 
  "2021-03-02", 59914., 307., 474.143, 665., 12., 8.429, 1916.915, 9.822, 
  15.17, 21.276, 0.384, 0.27, 0.82, "", "", "", "", "", "", "", "", 1743., 
  426628., 13.65, 0.056, 2588., 0.083, 0.183, 5.5, "units unclear", "", "", 
  "", "", "", "", "", "", "", 62.96, 3.1255435*^7, 37.728, 17.7, 3.158, 1.87, 
  1136.103, 62.9, 329.942, 3.3, 5.1, 29.1, 12.227, 0.7, 60.85, 0.456}, 
 {"MOZ", "Africa", "Mozambique", "2021-03-03", 60395., 481., 496.429, 668., 
  3., 8.571, 1932.304, 15.389, 15.883, 21.372, 0.096, 0.274, 0.81, "", "", 
  "", "", "", "", "", "", 2240., 428868., 13.721, 0.072, 2686., 0.086, 0.185, 
  5.4, "units unclear", "", "", "", "", "", "", "", "", "", 62.96, 
  3.1255435*^7, 37.728, 17.7, 3.158, 1.87, 1136.103, 62.9, 329.942, 3.3, 5.1, 
  29.1, 12.227, 0.7, 60.85, 0.456}, {"MOZ", "Africa", "Mozambique", 
  "2021-03-04", 61170., 775., 510.429, 674., 6., 8.714, 1957.1, 24.796, 
  16.331, 21.564, 0.192, 0.279, 0.81, "", "", "", "", "", "", "", "", 4396., 
  433264., 13.862, 0.141, 2755., 0.088, 0.185, 5.4, "units unclear", "", "", 
  "", "", "", "", "", "", "", 62.96, 3.1255435*^7, 37.728, 17.7, 3.158, 1.87, 
  1136.103, 62.9, 329.942, 3.3, 5.1, 29.1, 12.227, 0.7, 60.85, 0.456}, 
 {"MOZ", "Africa", "Mozambique", "2021-03-05", 61529., 359., 473., 680., 6., 
  9.571, 1968.586, 11.486, 15.133, 21.756, 0.192, 0.306, 0.8, "", "", "", "", 
  "", "", "", "", 2642., 435906., 13.947, 0.085, 2689., 0.086, 0.176, 5.7, 
  "units unclear", "", "", "", "", "", "", "", "", "", 62.96, 3.1255435*^7, 
  37.728, 17.7, 3.158, 1.87, 1136.103, 62.9, 329.942, 3.3, 5.1, 29.1, 12.227, 
  0.7, 60.85, 0.456}, {"MOZ", "Africa", "Mozambique", "2021-03-06", 62131., 
  602., 479.857, 686., 6., 8., 1987.846, 19.261, 15.353, 21.948, 0.192, 
  0.256, 0.79, "", "", "", "", "", "", "", "", 2558., 438464., 14.028, 0.082, 
  2552., 0.082, 0.188, 5.3, "units unclear", "", "", "", "", "", "", "", "", 
  "", 62.96, 3.1255435*^7, 37.728, 17.7, 3.158, 1.87, 1136.103, 62.9, 
  329.942, 3.3, 5.1, 29.1, 12.227, 0.7, 60.85, 0.456}, 
 {"MOZ", "Africa", "Mozambique", "2021-03-07", 62520., 389., 452.857, 693., 
  7., 7.429, 2000.292, 12.446, 14.489, 22.172, 0.224, 0.238, 0.78, "", "", 
  "", "", "", "", "", "", 2657., 441121., 14.113, 0.085, 2540., 0.081, 0.178, 
  5.6, "units unclear", 0., 0., "", "", "", 0., 0., "", "", 55.56, 
  3.1255435*^7, 37.728, 17.7, 3.158, 1.87, 1136.103, 62.9, 329.942, 3.3, 5.1, 
  29.1, 12.227, 0.7, 60.85, 0.456}, {"MOZ", "Africa", "Mozambique", 
  "2021-03-08", 62703., 183., 442.286, 698., 5., 6.429, 2006.147, 5.855, 
  14.151, 22.332, 0.16, 0.206, 0.78, "", "", "", "", "", "", "", "", 1351., 
  442472., 14.157, 0.043, 2512., 0.08, 0.176, 5.7, "units unclear", "", "", 
  "", "", 7740., "", "", "", 248., 55.56, 3.1255435*^7, 37.728, 17.7, 3.158, 
  1.87, 1136.103, 62.9, 329.942, 3.3, 5.1, 29.1, 12.227, 0.7, 60.85, 0.456}, 
 {"MOZ", "Africa", "Mozambique", "2021-03-09", 62882., 179., 424., 700., 2., 
  5., 2011.874, 5.727, 13.566, 22.396, 0.064, 0.16, 0.77, "", "", "", "", "", 
  "", "", "", 1314., 443786., 14.199, 0.042, 2451., 0.078, 0.173, 5.8, 
  "units unclear", "", "", "", "", 7740., "", "", "", 248., 55.56, 
  3.1255435*^7, 37.728, 17.7, 3.158, 1.87, 1136.103, 62.9, 329.942, 3.3, 5.1, 
  29.1, 12.227, 0.7, 60.85, 0.456}, {"MOZ", "Africa", "Mozambique", 
  "2021-03-10", 63174., 292., 397., 707., 7., 5.571, 2021.216, 9.342, 12.702, 
  22.62, 0.224, 0.178, 0.76, "", "", "", "", "", "", "", "", 1712., 445498., 
  14.253, 0.055, 2376., 0.076, 0.167, 6., "units unclear", "", "", "", "", 
  7740., "", "", "", 248., 55.56, 3.1255435*^7, 37.728, 17.7, 3.158, 1.87, 
  1136.103, 62.9, 329.942, 3.3, 5.1, 29.1, 12.227, 0.7, 60.85, 0.456}, 
 {"MOZ", "Africa", "Mozambique", "2021-03-11", 63645., 471., 353.571, 711., 
  4., 5.286, 2036.286, 15.069, 11.312, 22.748, 0.128, 0.169, 0.76, "", "", 
  "", "", "", "", "", "", 2528., 448026., 14.334, 0.081, 2109., 0.067, 0.168, 
  6., "units unclear", "", "", "", "", 7740., "", "", "", 248., 55.56, 
  3.1255435*^7, 37.728, 17.7, 3.158, 1.87, 1136.103, 62.9, 329.942, 3.3, 5.1, 
  29.1, 12.227, 0.7, 60.85, 0.456}, {"MOZ", "Africa", "Mozambique", 
  "2021-03-12", 64004., 359., 353.571, 719., 8., 5.571, 2047.772, 11.486, 
  11.312, 23.004, 0.256, 0.178, 0.76, "", "", "", "", "", "", "", "", 2267., 
  450293., 14.407, 0.073, 2055., 0.066, 0.172, 5.8, "units unclear", "", "", 
  "", "", 7740., "", "", "", 248., 55.56, 3.1255435*^7, 37.728, 17.7, 3.158, 
  1.87, 1136.103, 62.9, 329.942, 3.3, 5.1, 29.1, 12.227, 0.7, 60.85, 0.456}, 
 {"MOZ", "Africa", "Mozambique", "2021-03-13", 64296., 292., 309.286, 722., 
  3., 5.143, 2057.114, 9.342, 9.895, 23.1, 0.096, 0.165, 0.75, "", "", "", 
  "", "", "", "", "", 1899., 452192., 14.468, 0.061, 1961., 0.063, 0.158, 
  6.3, "units unclear", 46439., 46439., "", "", 7740., 0.15, 0.15, "", 248., 
  55.56, 3.1255435*^7, 37.728, 17.7, 3.158, 1.87, 1136.103, 62.9, 329.942, 
  3.3, 5.1, 29.1, 12.227, 0.7, 60.85, 0.456}, {"MOZ", "Africa", "Mozambique", 
  "2021-03-14", 64516., 220., 285.143, 725., 3., 4.571, 2064.153, 7.039, 
  9.123, 23.196, 0.096, 0.146, 0.75, "", "", "", "", "", "", "", "", 1493., 
  453685., 14.515, 0.048, 1795., 0.057, 0.159, 6.3, "units unclear", "", "", 
  "", "", 6789., "", "", "", 217., 55.56, 3.1255435*^7, 37.728, 17.7, 3.158, 
  1.87, 1136.103, 62.9, 329.942, 3.3, 5.1, 29.1, 12.227, 0.7, 60.85, 0.456}, 
 {"MOZ", "Africa", "Mozambique", "2021-03-15", 64516., 0., 259., 725., 0., 
  3.857, 2064.153, 0., 8.287, 23.196, 0., 0.123, 0.75, "", "", "", "", "", 
  "", "", "", 843., 454528., 14.542, 0.027, 1722., 0.055, 0.15, 6.6, 
  "units unclear", "", "", "", "", 5839., "", "", "", 187., 55.56, 
  3.1255435*^7, 37.728, 17.7, 3.158, 1.87, 1136.103, 62.9, 329.942, 3.3, 5.1, 
  29.1, 12.227, 0.7, 60.85, 0.456}, {"MOZ", "Africa", "Mozambique", 
  "2021-03-16", 64929., 413., 292.429, 732., 7., 4.571, 2077.367, 13.214, 
  9.356, 23.42, 0.224, 0.146, 0.75, "", "", "", "", "", "", "", "", 1815., 
  456343., 14.6, 0.058, 1794., 0.057, 0.163, 6.1, "units unclear", "", "", 
  "", "", 4888., "", "", "", 156., 55.56, 3.1255435*^7, 37.728, 17.7, 3.158, 
  1.87, 1136.103, 62.9, 329.942, 3.3, 5.1, 29.1, 12.227, 0.7, 60.85, 0.456}, 
 {"MOZ", "Africa", "Mozambique", "2021-03-17", 65197., 268., 289., 733., 1., 
  3.714, 2085.941, 8.575, 9.246, 23.452, 0.032, 0.119, 0.74, "", "", "", "", 
  "", "", "", "", 1778., 458121., 14.657, 0.057, 1803., 0.058, 0.16, 6.2, 
  "units unclear", "", "", "", "", 3938., "", "", "", 126., 55.56, 
  3.1255435*^7, 37.728, 17.7, 3.158, 1.87, 1136.103, 62.9, 329.942, 3.3, 5.1, 
  29.1, 12.227, 0.7, 60.85, 0.456}, {"MOZ", "Africa", "Mozambique", 
  "2021-03-18", 65452., 255., 258.143, 737., 4., 3.714, 2094.1, 8.159, 8.259, 
  23.58, 0.128, 0.119, 0.74, "", "", "", "", "", "", "", "", 1459., 459580., 
  14.704, 0.047, 1651., 0.053, 0.156, 6.4, "units unclear", "", "", "", "", 
  2988., "", "", "", 96., 55.56, 3.1255435*^7, 37.728, 17.7, 3.158, 1.87, 
  1136.103, 62.9, 329.942, 3.3, 5.1, 29.1, 12.227, 0.7, 60.85, 0.456}, 
 {"MOZ", "Africa", "Mozambique", "2021-03-19", 65799., 347., 256.429, 740., 
  3., 3., 2105.202, 11.102, 8.204, 23.676, 0.096, 0.096, 0.74, "", "", "", 
  "", "", "", "", "", 2615., 462195., 14.788, 0.084, 1700., 0.054, 0.151, 
  6.6, "units unclear", "", "", "", "", 2037., "", "", "", 65., 55.56, 
  3.1255435*^7, 37.728, 17.7, 3.158, 1.87, 1136.103, 62.9, 329.942, 3.3, 5.1, 
  29.1, 12.227, 0.7, 60.85, 0.456}, {"MOZ", "Africa", "Mozambique", 
  "2021-03-20", 66064., 265., 252.571, 743., 3., 3., 2113.68, 8.479, 8.081, 
  23.772, 0.096, 0.096, 0.73, "", "", "", "", "", "", "", "", 1999., 464194., 
  14.852, 0.064, 1715., 0.055, 0.147, 6.8, "units unclear", "", "", "", "", 
  1087., "", "", "", 35., 55.56, 3.1255435*^7, 37.728, 17.7, 3.158, 1.87, 
  1136.103, 62.9, 329.942, 3.3, 5.1, 29.1, 12.227, 0.7, 60.85, 0.456}, 
 {"MOZ", "Africa", "Mozambique", "2021-03-21", 66212., 148., 242.286, 746., 
  3., 3., 2118.416, 4.735, 7.752, 23.868, 0.096, 0.096, 0.72, "", "", "", "", 
  "", "", "", "", 1204., 465398., 14.89, 0.039, 1673., 0.054, 0.145, 6.9, 
  "units unclear", "", "", "", "", 1087., "", "", "", 35., 55.56, 
  3.1255435*^7, 37.728, 17.7, 3.158, 1.87, 1136.103, 62.9, 329.942, 3.3, 5.1, 
  29.1, 12.227, 0.7, 60.85, 0.456}, {"MOZ", "Africa", "Mozambique", 
  "2021-03-22", 66306., 94., 255.714, 747., 1., 3.143, 2121.423, 3.007, 
  8.181, 23.9, 0.032, 0.101, 0.72, "", "", "", "", "", "", "", "", 898., 
  466296., 14.919, 0.029, 1681., 0.054, 0.152, 6.6, "units unclear", "", "", 
  "", "", 1087., "", "", "", 35., 55.56, 3.1255435*^7, 37.728, 17.7, 3.158, 
  1.87, 1136.103, 62.9, 329.942, 3.3, 5.1, 29.1, 12.227, 0.7, 60.85, 0.456}, 
 {"MOZ", "Africa", "Mozambique", "2021-03-23", 66496., 190., 223.857, 750., 
  3., 2.571, 2127.502, 6.079, 7.162, 23.996, 0.096, 0.082, 0.72, "", "", "", 
  "", "", "", "", "", 1697., 467993., 14.973, 0.054, 1664., 0.053, 0.135, 
  7.4, "units unclear", 57305., 57305., "", "", 1087., 0.18, 0.18, "", 35., 
  55.56, 3.1255435*^7, 37.728, 17.7, 3.158, 1.87, 1136.103, 62.9, 329.942, 
  3.3, 5.1, 29.1, 12.227, 0.7, 60.85, 0.456}, {"MOZ", "Africa", "Mozambique", 
  "2021-03-24", 66649., 153., 207.429, 752., 2., 2.714, 2132.397, 4.895, 
  6.637, 24.06, 0.064, 0.087, 0.71, "", "", "", "", "", "", "", "", 1432., 
  469425., 15.019, 0.046, 1615., 0.052, 0.128, 7.8, "units unclear", "", "", 
  "", "", 1785., "", "", "", 57., 55.56, 3.1255435*^7, 37.728, 17.7, 3.158, 
  1.87, 1136.103, 62.9, 329.942, 3.3, 5.1, 29.1, 12.227, 0.7, 60.85, 0.456}, 
 {"MOZ", "Africa", "Mozambique", "2021-03-25", 66762., 113., 187.143, 753., 
  1., 2.286, 2136.013, 3.615, 5.988, 24.092, 0.032, 0.073, 0.71, "", "", "", 
  "", "", "", "", "", 1597., 471022., 15.07, 0.051, 1635., 0.052, 0.114, 8.7, 
  "units unclear", "", "", "", "", 2483., "", "", "", 79., 55.56, 
  3.1255435*^7, 37.728, 17.7, 3.158, 1.87, 1136.103, 62.9, 329.942, 3.3, 5.1, 
  29.1, 12.227, 0.7, 60.85, 0.456}, {"MOZ", "Africa", "Mozambique", 
  "2021-03-26", 66879., 117., 154.286, 758., 5., 2.571, 2139.756, 3.743, 
  4.936, 24.252, 0.16, 0.082, 0.72, "", "", "", "", "", "", "", "", 1479., 
  472501., 15.117, 0.047, 1472., 0.047, 0.105, 9.5, "units unclear", "", "", 
  "", "", 3181., "", "", "", 102., 55.56, 3.1255435*^7, 37.728, 17.7, 3.158, 
  1.87, 1136.103, 62.9, 329.942, 3.3, 5.1, 29.1, 12.227, 0.7, 60.85, 0.456}, 
 {"MOZ", "Africa", "Mozambique", "2021-03-27", 67011., 132., 135.286, 762., 
  4., 2.714, 2143.979, 4.223, 4.328, 24.38, 0.128, 0.087, 0.72, "", "", "", 
  "", "", "", "", "", 2441., 474942., 15.196, 0.078, 1535., 0.049, 0.088, 
  11.3, "units unclear", "", "", "", "", 3879., "", "", "", 124., 55.56, 
  3.1255435*^7, 37.728, 17.7, 3.158, 1.87, 1136.103, 62.9, 329.942, 3.3, 5.1, 
  29.1, 12.227, 0.7, 60.85, 0.456}, {"MOZ", "Africa", "Mozambique", 
  "2021-03-28", 67197., 186., 140.714, 764., 2., 2.571, 2149.93, 5.951, 
  4.502, 24.444, 0.064, 0.082, 0.73, "", "", "", "", "", "", "", "", 1619., 
  476561., 15.247, 0.052, 1595., 0.051, 0.088, 11.3, "units unclear", "", "", 
  "", "", 4577., "", "", "", 146., 55.56, 3.1255435*^7, 37.728, 17.7, 3.158, 
  1.87, 1136.103, 62.9, 329.942, 3.3, 5.1, 29.1, 12.227, 0.7, 60.85, 0.456}, 
 {"MOZ", "Africa", "Mozambique", "2021-03-29", 67197., 0., 127.286, 764., 0., 
  2.429, 2149.93, 0., 4.072, 24.444, 0., 0.078, 0.73, "", "", "", "", "", "", 
  "", "", 1233., 477794., 15.287, 0.039, 1643., 0.053, 0.077, 12.9, 
  "units unclear", "", "", "", "", 5276., "", "", "", 169., 55.56, 
  3.1255435*^7, 37.728, 17.7, 3.158, 1.87, 1136.103, 62.9, 329.942, 3.3, 5.1, 
  29.1, 12.227, 0.7, 60.85, 0.456}, {"MOZ", "Africa", "Mozambique", 
  "2021-03-30", 67292., 95., 113.714, 769., 5., 2.714, 2152.97, 3.039, 3.638, 
  24.604, 0.16, 0.087, 0.74, "", "", "", "", "", "", "", "", 1555., 479349., 
  15.337, 0.05, 1622., 0.052, 0.07, 14.3, "units unclear", "", "", "", "", 
  5974., "", "", "", 191., 55.56, 3.1255435*^7, 37.728, 17.7, 3.158, 1.87, 
  1136.103, 62.9, 329.942, 3.3, 5.1, 29.1, 12.227, 0.7, 60.85, 0.456}, 
 {"MOZ", "Africa", "Mozambique", "2021-03-31", 67579., 287., 132.857, 775., 
  6., 3.286, 2162.152, 9.182, 4.251, 24.796, 0.192, 0.105, 0.75, "", "", "", 
  "", "", "", "", "", 1549., 480898., 15.386, 0.05, 1639., 0.052, 0.081, 
  12.3, "units unclear", "", "", "", "", 5974., "", "", "", 191., 55.56, 
  3.1255435*^7, 37.728, 17.7, 3.158, 1.87, 1136.103, 62.9, 329.942, 3.3, 5.1, 
  29.1, 12.227, 0.7, 60.85, 0.456}, {"MOZ", "Africa", "Mozambique", 
  "2021-04-01", 67729., 150., 138.143, 775., 0., 3.143, 2166.951, 4.799, 
  4.42, 24.796, 0., 0.101, 0.75, "", "", "", "", "", "", "", "", 1323., 
  482221., 15.428, 0.042, 1600., 0.051, 0.086, 11.6, "units unclear", "", "", 
  "", "", 5974., "", "", "", 191., 55.56, 3.1255435*^7, 37.728, 17.7, 3.158, 
  1.87, 1136.103, 62.9, 329.942, 3.3, 5.1, 29.1, 12.227, 0.7, 60.85, 0.456}, 
 {"MOZ", "Africa", "Mozambique", "2021-04-02", 67923., 194., 149.143, 778., 
  3., 2.857, 2173.158, 6.207, 4.772, 24.892, 0.096, 0.091, 0.75, "", "", "", 
  "", "", "", "", "", 1805., 484026., 15.486, 0.058, 1646., 0.053, 0.091, 
  11., "units unclear", "", "", "", "", 5974., "", "", "", 191., 55.56, 
  3.1255435*^7, 37.728, 17.7, 3.158, 1.87, 1136.103, 62.9, 329.942, 3.3, 5.1, 
  29.1, 12.227, 0.7, 60.85, 0.456}, {"MOZ", "Africa", "Mozambique", 
  "2021-04-03", 68005., 82., 142., 782., 4., 2.857, 2175.782, 2.624, 4.543, 
  25.02, 0.128, 0.091, 0.74, "", "", "", "", "", "", "", "", 1753., 485779., 
  15.542, 0.056, 1548., 0.05, 0.092, 10.9, "units unclear", "", "", "", "", 
  5974., "", "", "", 191., 55.56, 3.1255435*^7, 37.728, 17.7, 3.158, 1.87, 
  1136.103, 62.9, 329.942, 3.3, 5.1, 29.1, 12.227, 0.7, 60.85, 0.456}, 
 {"MOZ", "Africa", "Mozambique", "2021-04-04", 68119., 114., 131.714, 782., 
  0., 2.571, 2179.429, 3.647, 4.214, 25.02, 0., 0.082, 0.74, "", "", "", "", 
  "", "", "", "", 1242., 487021., 15.582, 0.04, 1494., 0.048, 0.088, 11.3, 
  "units unclear", "", "", "", "", 5974., "", "", "", 191., 55.56, 
  3.1255435*^7, 37.728, 17.7, 3.158, 1.87, 1136.103, 62.9, 329.942, 3.3, 5.1, 
  29.1, 12.227, 0.7, 60.85, 0.456}, {"MOZ", "Africa", "Mozambique", 
  "2021-04-05", 68227., 108., 147.143, 782., 0., 2.571, 2182.884, 3.455, 
  4.708, 25.02, 0., 0.082, 0.74, "", "", "", "", "", "", "", "", 2098., 
  489119., 15.649, 0.067, 1618., 0.052, 0.091, 11., "units unclear", "", "", 
  "", "", 5974., "", "", "", 191., 55.56, 3.1255435*^7, 37.728, 17.7, 3.158, 
  1.87, 1136.103, 62.9, 329.942, 3.3, 5.1, 29.1, 12.227, 0.7, 60.85, 0.456}, 
 {"MOZ", "Africa", "Mozambique", "2021-04-06", 68292., 65., 142.857, 785., 
  3., 2.286, 2184.964, 2.08, 4.571, 25.116, 0.096, 0.073, 0.74, "", "", "", 
  "", "", "", "", "", 808., 489927., 15.675, 0.026, 1511., 0.048, 0.095, 
  10.6, "units unclear", "", "", "", "", 5974., "", "", "", 191., 55.56, 
  3.1255435*^7, 37.728, 17.7, 3.158, 1.87, 1136.103, 62.9, 329.942, 3.3, 5.1, 
  29.1, 12.227, 0.7, 60.85, 0.456}, {"MOZ", "Africa", "Mozambique", 
  "2021-04-07", 68431., 139., 121.714, 785., 0., 1.429, 2189.411, 4.447, 
  3.894, 25.116, 0., 0.046, 0.74, "", "", "", "", "", "", "", "", 1377., 
  491304., 15.719, 0.044, 1487., 0.048, 0.082, 12.2, "units unclear", "", "", 
  "", "", 5974., "", "", "", 191., 55.56, 3.1255435*^7, 37.728, 17.7, 3.158, 
  1.87, 1136.103, 62.9, 329.942, 3.3, 5.1, 29.1, 12.227, 0.7, 60.85, 0.456}, 
 {"MOZ", "Africa", "Mozambique", "2021-04-08", 68466., 35., 105.286, 788., 
  3., 1.857, 2190.531, 1.12, 3.369, 25.212, 0.096, 0.059, 0.73, "", "", "", 
  "", "", "", "", "", 815., 492119., 15.745, 0.026, 1414., 0.045, 0.074, 
  13.4, "units unclear", "", "", "", "", 5974., "", "", "", 191., 55.56, 
  3.1255435*^7, 37.728, 17.7, 3.158, 1.87, 1136.103, 62.9, 329.942, 3.3, 5.1, 
  29.1, 12.227, 0.7, 60.85, 0.456}, {"MOZ", "Africa", "Mozambique", 
  "2021-04-09", 68506., 40., 83.286, 789., 1., 1.571, 2191.811, 1.28, 2.665, 
  25.244, 0.032, 0.05, 0.74, "", "", "", "", "", "", "", "", 1034., 493153., 
  15.778, 0.033, 1304., 0.042, 0.064, 15.7, "units unclear", "", "", "", "", 
  5974., "", "", "", 191., 55.56, 3.1255435*^7, 37.728, 17.7, 3.158, 1.87, 
  1136.103, 62.9, 329.942, 3.3, 5.1, 29.1, 12.227, 0.7, 60.85, 0.456}, 
 {"MOZ", "Africa", "Mozambique", "2021-04-10", 68578., 72., 81.857, 789., 0., 
  1., 2194.114, 2.304, 2.619, 25.244, 0., 0.032, 0.75, "", "", "", "", "", 
  "", "", "", 1415., 494568., 15.823, 0.045, 1256., 0.04, 0.065, 15.3, 
  "units unclear", "", "", "", "", 5974., "", "", "", 191., 55.56, 
  3.1255435*^7, 37.728, 17.7, 3.158, 1.87, 1136.103, 62.9, 329.942, 3.3, 5.1, 
  29.1, 12.227, 0.7, 60.85, 0.456}, {"MOZ", "Africa", "Mozambique", 
  "2021-04-11", 68758., 180., 91.286, 791., 2., 1.286, 2199.873, 5.759, 
  2.921, 25.308, 0.064, 0.041, 0.76, "", "", "", "", "", "", "", "", 1613., 
  496181., 15.875, 0.052, 1309., 0.042, 0.07, 14.3, "units unclear", "", "", 
  "", "", 5974., "", "", "", 191., 55.56, 3.1255435*^7, 37.728, 17.7, 3.158, 
  1.87, 1136.103, 62.9, 329.942, 3.3, 5.1, 29.1, 12.227, 0.7, 60.85, 0.456}, 
 {"MOZ", "Africa", "Mozambique", "2021-04-12", 68792., 34., 80.714, 791., 0., 
  1.286, 2200.961, 1.088, 2.582, 25.308, 0., 0.041, 0.76, "", "", "", "", "", 
  "", "", "", 709., 496890., 15.898, 0.023, 1110., 0.036, 0.073, 13.8, 
  "units unclear", "", "", "", "", 5974., "", "", "", 191., 55.56, 
  3.1255435*^7, 37.728, 17.7, 3.158, 1.87, 1136.103, 62.9, 329.942, 3.3, 5.1, 
  29.1, 12.227, 0.7, 60.85, 0.456}, {"MOZ", "Africa", "Mozambique", 
  "2021-04-13", 68871., 79., 82.714, 794., 3., 1.286, 2203.489, 2.528, 2.646, 
  25.404, 0.096, 0.041, 0.76, "", "", "", "", "", "", "", "", 1357., 498247., 
  15.941, 0.043, 1189., 0.038, 0.07, 14.4, "units unclear", "", "", "", "", 
  5974., "", "", "", 191., 55.56, 3.1255435*^7, 37.728, 17.7, 3.158, 1.87, 
  1136.103, 62.9, 329.942, 3.3, 5.1, 29.1, 12.227, 0.7, 60.85, 0.456}, 
 {"MOZ", "Africa", "Mozambique", "2021-04-14", 68927., 56., 70.857, 794., 0., 
  1.286, 2205.28, 1.792, 2.267, 25.404, 0., 0.041, 0.76, "", "", "", "", "", 
  "", "", "", 1263., 499510., 15.982, 0.04, 1172., 0.037, 0.06, 16.5, 
  "units unclear", "", "", "", "", 5974., "", "", "", 191., 55.56, 
  3.1255435*^7, 37.728, 17.7, 3.158, 1.87, 1136.103, 62.9, 329.942, 3.3, 5.1, 
  29.1, 12.227, 0.7, 60.85, 0.456}, {"MOZ", "Africa", "Mozambique", 
  "2021-04-15", 69002., 75., 76.571, 794., 0., 0.857, 2207.68, 2.4, 2.45, 
  25.404, 0., 0.027, 0.76, "", "", "", "", "", "", "", "", 1247., 500757., 
  16.021, 0.04, 1234., 0.039, 0.062, 16.1, "units unclear", "", "", "", "", 
  5974., "", "", "", 191., 55.56, 3.1255435*^7, 37.728, 17.7, 3.158, 1.87, 
  1136.103, 62.9, 329.942, 3.3, 5.1, 29.1, 12.227, 0.7, 60.85, 0.456}, 
 {"MOZ", "Africa", "Mozambique", "2021-04-16", 69067., 65., 80.143, 797., 3., 
  1.143, 2209.76, 2.08, 2.564, 25.5, 0.096, 0.037, 0.77, "", "", "", "", "", 
  "", "", "", 1102., 501859., 16.057, 0.035, 1244., 0.04, 0.064, 15.5, 
  "units unclear", "", "", "", "", 5974., "", "", "", 191., 55.56, 
  3.1255435*^7, 37.728, 17.7, 3.158, 1.87, 1136.103, 62.9, 329.942, 3.3, 5.1, 
  29.1, 12.227, 0.7, 60.85, 0.456}, {"MOZ", "Africa", "Mozambique", 
  "2021-04-17", 69134., 67., 79.429, 798., 1., 1.286, 2211.903, 2.144, 2.541, 
  25.532, 0.032, 0.041, 0.78, "", "", "", "", "", "", "", "", 1142., 503001., 
  16.093, 0.037, 1205., 0.039, 0.066, 15.2, "units unclear", "", "", "", "", 
  5974., "", "", "", 191., 55.56, 3.1255435*^7, 37.728, 17.7, 3.158, 1.87, 
  1136.103, 62.9, 329.942, 3.3, 5.1, 29.1, 12.227, 0.7, 60.85, 0.456}, 
 {"MOZ", "Africa", "Mozambique", "2021-04-18", 69203., 69., 63.571, 798., 0., 
  1., 2214.111, 2.208, 2.034, 25.532, 0., 0.032, 0.78, "", "", "", "", "", 
  "", "", "", 1011., 504012., 16.126, 0.032, 1119., 0.036, 0.057, 17.6, 
  "units unclear", "", "", "", "", 5974., "", "", "", 191., 55.56, 
  3.1255435*^7, 37.728, 17.7, 3.158, 1.87, 1136.103, 62.9, 329.942, 3.3, 5.1, 
  29.1, 12.227, 0.7, 60.85, 0.456}, {"MOZ", "Africa", "Mozambique", 
  "2021-04-19", 69228., 25., 62.286, 800., 2., 1.286, 2214.911, 0.8, 1.993, 
  25.596, 0.064, 0.041, 0.79, "", "", "", "", "", "", "", "", 520., 504532., 
  16.142, 0.017, 1092., 0.035, 0.057, 17.5, "units unclear", "", "", "", "", 
  5974., "", "", "", 191., 65.74, 3.1255435*^7, 37.728, 17.7, 3.158, 1.87, 
  1136.103, 62.9, 329.942, 3.3, 5.1, 29.1, 12.227, 0.7, 60.85, 0.456}, 
 {"MOZ", "Africa", "Mozambique", "2021-04-20", 69309., 81., 62.571, 802., 2., 
  1.143, 2217.502, 2.592, 2.002, 25.66, 0.064, 0.037, 0.8, "", "", "", "", 
  "", "", "", "", 1065., 505597., 16.176, 0.034, 1050., 0.034, 0.06, 16.8, 
  "units unclear", "", "", "", "", 5974., "", "", "", 191., 65.74, 
  3.1255435*^7, 37.728, 17.7, 3.158, 1.87, 1136.103, 62.9, 329.942, 3.3, 5.1, 
  29.1, 12.227, 0.7, 60.85, 0.456}, {"MOZ", "Africa", "Mozambique", 
  "2021-04-21", 69437., 128., 72.857, 805., 3., 1.571, 2221.598, 4.095, 
  2.331, 25.756, 0.096, 0.05, 0.81, "", "", "", "", "", "", "", "", 1597., 
  507194., 16.227, 0.051, 1098., 0.035, 0.066, 15.1, "units unclear", "", "", 
  "", "", 5974., "", "", "", 191., 65.74, 3.1255435*^7, 37.728, 17.7, 3.158, 
  1.87, 1136.103, 62.9, 329.942, 3.3, 5.1, 29.1, 12.227, 0.7, 60.85, 0.456}, 
 {"MOZ", "Africa", "Mozambique", "2021-04-22", 69523., 86., 74.429, 805., 0., 
  1.571, 2224.349, 2.752, 2.381, 25.756, 0., 0.05, 0.8, "", "", "", "", "", 
  "", "", "", 1379., 508573., 16.272, 0.044, 1117., 0.036, 0.067, 15., 
  "units unclear", "", "", "", "", 5974., "", "", "", 191., 65.74, 
  3.1255435*^7, 37.728, 17.7, 3.158, 1.87, 1136.103, 62.9, 329.942, 3.3, 5.1, 
  29.1, 12.227, 0.7, 60.85, 0.456}, {"MOZ", "Africa", "Mozambique", 
  "2021-04-23", 69597., 74., 75.714, 806., 1., 1.286, 2226.717, 2.368, 2.422, 
  25.788, 0.032, 0.041, 0.8, "", "", "", "", "", "", "", "", 1520., 510093., 
  16.32, 0.049, 1176., 0.038, 0.064, 15.5, "units unclear", "", "", "", "", 
  5974., "", "", "", 191., 65.74, 3.1255435*^7, 37.728, 17.7, 3.158, 1.87, 
  1136.103, 62.9, 329.942, 3.3, 5.1, 29.1, 12.227, 0.7, 60.85, 0.456}, 
 {"MOZ", "Africa", "Mozambique", "2021-04-24", 69643., 46., 72.714, 807., 1., 
  1.286, 2228.188, 1.472, 2.326, 25.82, 0.032, 0.041, 0.79, "", "", "", "", 
  "", "", "", "", 1383., 511476., 16.364, 0.044, 1211., 0.039, 0.06, 16.7, 
  "units unclear", "", "", "", "", 5974., "", "", "", 191., 65.74, 
  3.1255435*^7, 37.728, 17.7, 3.158, 1.87, 1136.103, 62.9, 329.942, 3.3, 5.1, 
  29.1, 12.227, 0.7, 60.85, 0.456}, {"MOZ", "Africa", "Mozambique", 
  "2021-04-25", 69665., 22., 66., 807., 0., 1.286, 2228.892, 0.704, 2.112, 
  25.82, 0., 0.041, 0.79, "", "", "", "", "", "", "", "", 743., 512219., 
  16.388, 0.024, 1172., 0.037, 0.056, 17.8, "units unclear", "", "", "", "", 
  5974., "", "", "", 191., 65.74, 3.1255435*^7, 37.728, 17.7, 3.158, 1.87, 
  1136.103, 62.9, 329.942, 3.3, 5.1, 29.1, 12.227, 0.7, 60.85, 0.456}, 
 {"MOZ", "Africa", "Mozambique", "2021-04-26", 69715., 50., 69.571, 809., 2., 
  1.286, 2230.492, 1.6, 2.226, 25.883, 0.064, 0.041, 0.79, "", "", "", "", 
  "", "", "", "", 876., 513095., 16.416, 0.028, 1223., 0.039, 0.057, 17.6, 
  "units unclear", "", "", "", "", 5974., "", "", "", 191., 65.74, 
  3.1255435*^7, 37.728, 17.7, 3.158, 1.87, 1136.103, 62.9, 329.942, 3.3, 5.1, 
  29.1, 12.227, 0.7, 60.85, 0.456}, {"MOZ", "Africa", "Mozambique", 
  "2021-04-27", 69762., 47., 64.714, 814., 5., 1.714, 2231.996, 1.504, 2.07, 
  26.043, 0.16, 0.055, 0.79, "", "", "", "", "", "", "", "", 769., 513864., 
  16.441, 0.025, 1181., 0.038, 0.055, 18.2, "units unclear", "", "", "", "", 
  5974., "", "", "", 191., 56.48, 3.1255435*^7, 37.728, 17.7, 3.158, 1.87, 
  1136.103, 62.9, 329.942, 3.3, 5.1, 29.1, 12.227, 0.7, 60.85, 0.456}, 
 {"MOZ", "Africa", "Mozambique", "2021-04-28", 69804., 42., 52.429, 814., 0., 
  1.286, 2233.34, 1.344, 1.677, 26.043, 0., 0.041, 0.79, "", "", "", "", "", 
  "", "", "", 1251., 515115., 16.481, 0.04, 1132., 0.036, 0.046, 21.6, 
  "units unclear", "", "", "", "", 5974., "", "", "", 191., 56.48, 
  3.1255435*^7, 37.728, 17.7, 3.158, 1.87, 1136.103, 62.9, 329.942, 3.3, 5.1, 
  29.1, 12.227, 0.7, 60.85, 0.456}, {"MOZ", "Africa", "Mozambique", 
  "2021-04-29", 69864., 60., 48.714, 814., 0., 1.286, 2235.259, 1.92, 1.559, 
  26.043, 0., 0.041, 0.79, "", "", "", "", "", "", "", "", 1903., 517018., 
  16.542, 0.061, 1206., 0.039, 0.04, 24.8, "units unclear", "", "", "", "", 
  5974., "", "", "", 191., 56.48, 3.1255435*^7, 37.728, 17.7, 3.158, 1.87, 
  1136.103, 62.9, 329.942, 3.3, 5.1, 29.1, 12.227, 0.7, 60.85, 0.456}, 
 {"MOZ", "Africa", "Mozambique", "2021-04-30", 69917., 53., 45.714, 814., 0., 
  1.143, 2236.955, 1.696, 1.463, 26.043, 0., 0.037, 0.8, "", "", "", "", "", 
  "", "", "", 1597., 518615., 16.593, 0.051, 1217., 0.039, 0.038, 26.6, 
  "units unclear", "", "", "", "", 5974., "", "", "", 191., 56.48, 
  3.1255435*^7, 37.728, 17.7, 3.158, 1.87, 1136.103, 62.9, 329.942, 3.3, 5.1, 
  29.1, 12.227, 0.7, 60.85, 0.456}, {"MOZ", "Africa", "Mozambique", 
  "2021-05-01", 69965., 48., 46., 814., 0., 1., 2238.491, 1.536, 1.472, 
  26.043, 0., 0.032, 0.8, "", "", "", "", "", "", "", "", 1590., 520205., 
  16.644, 0.051, 1247., 0.04, 0.037, 27.1, "units unclear", "", "", "", "", 
  5974., "", "", "", 191., 56.48, 3.1255435*^7, 37.728, 17.7, 3.158, 1.87, 
  1136.103, 62.9, 329.942, 3.3, 5.1, 29.1, 12.227, 0.7, 60.85, 0.456}, 
 {"MOZ", "Africa", "Mozambique", "2021-05-02", 69984., 19., 45.571, 815., 1., 
  1.143, 2239.099, 0.608, 1.458, 26.075, 0.032, 0.037, 0.8, "", "", "", "", 
  "", "", "", "", 807., 521012., 16.669, 0.026, 1256., 0.04, 0.036, 27.6, 
  "units unclear", "", "", "", "", 5974., "", "", "", 191., 56.48, 
  3.1255435*^7, 37.728, 17.7, 3.158, 1.87, 1136.103, 62.9, 329.942, 3.3, 5.1, 
  29.1, 12.227, 0.7, 60.85, 0.456}, {"MOZ", "Africa", "Mozambique", 
  "2021-05-03", 70000., 16., 40.714, 815., 0., 0.857, 2239.61, 0.512, 1.303, 
  26.075, 0., 0.027, 0.81, "", "", "", "", "", "", "", "", 335., 521347., 
  16.68, 0.011, 1179., 0.038, 0.035, 29., "units unclear", "", "", "", "", 
  5974., "", "", "", 191., 56.48, 3.1255435*^7, 37.728, 17.7, 3.158, 1.87, 
  1136.103, 62.9, 329.942, 3.3, 5.1, 29.1, 12.227, 0.7, 60.85, 0.456}, 
 {"MOZ", "Africa", "Mozambique", "2021-05-04", 70031., 31., 38.429, 817., 2., 
  0.429, 2240.602, 0.992, 1.23, 26.139, 0.064, 0.014, 0.82, "", "", "", "", 
  "", "", "", "", 943., 522290., 16.71, 0.03, 1204., 0.039, 0.032, 31.3, 
  "units unclear", "", "", "", "", 5974., "", "", "", 191., 56.48, 
  3.1255435*^7, 37.728, 17.7, 3.158, 1.87, 1136.103, 62.9, 329.942, 3.3, 5.1, 
  29.1, 12.227, 0.7, 60.85, 0.456}, {"MOZ", "Africa", "Mozambique", 
  "2021-05-05", 70052., 21., 35.429, 818., 1., 0.571, 2241.274, 0.672, 1.134, 
  26.171, 0.032, 0.018, 0.83, "", "", "", "", "", "", "", "", 698., 522988., 
  16.733, 0.022, 1125., 0.036, 0.031, 31.8, "units unclear", "", "", "", "", 
  5974., "", "", "", 191., 67.59, 3.1255435*^7, 37.728, 17.7, 3.158, 1.87, 
  1136.103, 62.9, 329.942, 3.3, 5.1, 29.1, 12.227, 0.7, 60.85, 0.456}, 
 {"MOZ", "Africa", "Mozambique", "2021-05-06", 70108., 56., 34.857, 819., 1., 
  0.714, 2243.066, 1.792, 1.115, 26.203, 0.032, 0.023, 0.85, "", "", "", "", 
  "", "", "", "", 1075., 524063., 16.767, 0.034, 1006., 0.032, 0.035, 28.9, 
  "units unclear", "", "", "", "", 5974., "", "", "", 191., 67.59, 
  3.1255435*^7, 37.728, 17.7, 3.158, 1.87, 1136.103, 62.9, 329.942, 3.3, 5.1, 
  29.1, 12.227, 0.7, 60.85, 0.456}, {"MOZ", "Africa", "Mozambique", 
  "2021-05-07", 70138., 30., 31.571, 820., 1., 0.857, 2244.026, 0.96, 1.01, 
  26.235, 0.032, 0.027, 0.87, "", "", "", "", "", "", "", "", 1322., 525385., 
  16.809, 0.042, 967., 0.031, 0.033, 30.6, "units unclear", "", "", "", "", 
  5974., "", "", "", 191., 67.59, 3.1255435*^7, 37.728, 17.7, 3.158, 1.87, 
  1136.103, 62.9, 329.942, 3.3, 5.1, 29.1, 12.227, 0.7, 60.85, 0.456}, 
 {"MOZ", "Africa", "Mozambique", "2021-05-08", 70166., 28., 28.714, 821., 1., 
  1., 2244.922, 0.896, 0.919, 26.267, 0.032, 0.032, 0.88, "", "", "", "", "", 
  "", "", "", 1425., 526810., 16.855, 0.046, 944., 0.03, 0.03, 32.9, 
  "units unclear", "", "", "", "", 5974., "", "", "", 191., 67.59, 
  3.1255435*^7, 37.728, 17.7, 3.158, 1.87, 1136.103, 62.9, 329.942, 3.3, 5.1, 
  29.1, 12.227, 0.7, 60.85, 0.456}, {"MOZ", "Africa", "Mozambique", 
  "2021-05-09", 70212., 46., 32.571, 823., 2., 1.143, 2246.393, 1.472, 1.042, 
  26.331, 0.064, 0.037, 0.9, "", "", "", "", "", "", "", "", 1495., 528305., 
  16.903, 0.048, 1042., 0.033, 0.031, 32., "units unclear", "", "", "", "", 
  5974., "", "", "", 191., 67.59, 3.1255435*^7, 37.728, 17.7, 3.158, 1.87, 
  1136.103, 62.9, 329.942, 3.3, 5.1, 29.1, 12.227, 0.7, 60.85, 0.456}, 
 {"MOZ", "Africa", "Mozambique", "2021-05-10", 70283., 71., 40.429, 825., 2., 
  1.429, 2248.665, 2.272, 1.293, 26.395, 0.064, 0.046, 0.92, "", "", "", "", 
  "", "", "", "", 322., 528627., 16.913, 0.01, 1040., 0.033, 0.039, 25.7, 
  "units unclear", "", "", "", "", 5974., "", "", "", 191., 67.59, 
  3.1255435*^7, 37.728, 17.7, 3.158, 1.87, 1136.103, 62.9, 329.942, 3.3, 5.1, 
  29.1, 12.227, 0.7, 60.85, 0.456}, {"MOZ", "Africa", "Mozambique", 
  "2021-05-11", 70267., -16., 33.714, 826., 1., 1.286, 2248.153, -0.512, 
  1.079, 26.427, 0.032, 0.041, 0.92, "", "", "", "", "", "", "", "", 919., 
  529546., 16.943, 0.029, 1037., 0.033, 0.033, 30.8, "units unclear", "", "", 
  "", "", 5974., "", "", "", 191., 67.59, 3.1255435*^7, 37.728, 17.7, 3.158, 
  1.87, 1136.103, 62.9, 329.942, 3.3, 5.1, 29.1, 12.227, 0.7, 60.85, 0.456}, 
 {"MOZ", "Africa", "Mozambique", "2021-05-12", 70287., 20., 33.571, 826., 0., 
  1.143, 2248.793, 0.64, 1.074, 26.427, 0., 0.037, 0.92, "", "", "", "", "", 
  "", "", "", 1322., 530868., 16.985, 0.042, 1126., 0.036, 0.03, 33.5, 
  "units unclear", 355995., 296983., 59012., "", 5974., 1.14, 0.95, 0.19, 
  191., 67.59, 3.1255435*^7, 37.728, 17.7, 3.158, 1.87, 1136.103, 62.9, 
  329.942, 3.3, 5.1, 29.1, 12.227, 0.7, 60.85, 0.456}, 
 {"MOZ", "Africa", "Mozambique", "2021-05-13", 70315., 28., 29.571, 826., 0., 
  1., 2249.689, 0.896, 0.946, 26.427, 0., 0.032, 0.92, "", "", "", "", "", 
  "", "", "", "", "", "", "", 1317., 0.042, 0.022, 44.5, "units unclear", "", 
  "", "", "", 6004., "", "", "", 192., 67.59, 3.1255435*^7, 37.728, 17.7, 
  3.158, 1.87, 1136.103, 62.9, 329.942, 3.3, 5.1, 29.1, 12.227, 0.7, 60.85, 
  0.456}, {"MOZ", "Africa", "Mozambique", "2021-05-14", 70361., 46., 31.857, 
  826., 0., 0.857, 2251.16, 1.472, 1.019, 26.427, 0., 0.027, 0.93, "", "", 
  "", "", "", "", "", "", "", 535701., 17.139, "", 1474., 0.047, 0.022, 46.3, 
  "units unclear", "", "", "", "", 6034., "", "", "", 193., 67.59, 
  3.1255435*^7, 37.728, 17.7, 3.158, 1.87, 1136.103, 62.9, 329.942, 3.3, 5.1, 
  29.1, 12.227, 0.7, 60.85, 0.456}, {"MOZ", "Africa", "Mozambique", 
  "2021-05-15", 70410., 49., 34.857, 826., 0., 0.714, 2252.728, 1.568, 1.115, 
  26.427, 0., 0.023, 0.93, "", "", "", "", "", "", "", "", "", "", "", "", 
  1363., 0.044, 0.026, 39.1, "units unclear", "", "", "", "", 6064., "", "", 
  "", 194., 67.59, 3.1255435*^7, 37.728, 17.7, 3.158, 1.87, 1136.103, 62.9, 
  329.942, 3.3, 5.1, 29.1, 12.227, 0.7, 60.85, 0.456}, 
 {"MOZ", "Africa", "Mozambique", "2021-05-16", 70442., 32., 32.857, 826., 0., 
  0.429, 2253.752, 1.024, 1.051, 26.427, 0., 0.014, 0.92, "", "", "", "", "", 
  "", "", "", "", 536999., 17.181, "", 1242., 0.04, 0.026, 37.8, 
  "units unclear", "", "", "", "", 6094., "", "", "", 195., 67.59, 
  3.1255435*^7, 37.728, 17.7, 3.158, 1.87, 1136.103, 62.9, 329.942, 3.3, 5.1, 
  29.1, 12.227, 0.7, 60.85, 0.456}, {"MOZ", "Africa", "Mozambique", 
  "2021-05-17", 70463., 21., 25.714, 828., 2., 0.429, 2254.424, 0.672, 0.823, 
  26.491, 0.064, 0.014, 0.92, "", "", "", "", "", "", "", "", 526., 537525., 
  17.198, 0.017, 1271., 0.041, 0.02, 49.4, "units unclear", "", "", "", "", 
  6125., "", "", "", 196., 63.89, 3.1255435*^7, 37.728, 17.7, 3.158, 1.87, 
  1136.103, 62.9, 329.942, 3.3, 5.1, 29.1, 12.227, 0.7, 60.85, 0.456}, 
 {"MOZ", "Africa", "Mozambique", "2021-05-18", 70485., 22., 31.143, 828., 0., 
  0.286, 2255.128, 0.704, 0.996, 26.491, 0., 0.009, 0.92, "", "", "", "", "", 
  "", "", "", 1154., 538679., 17.235, 0.037, 1305., 0.042, 0.024, 41.9, 
  "units unclear", 393105., 318548., 74557., "", 6155., 1.26, 1.02, 0.24, 
  197., 63.89, 3.1255435*^7, 37.728, 17.7, 3.158, 1.87, 1136.103, 62.9, 
  329.942, 3.3, 5.1, 29.1, 12.227, 0.7, 60.85, 0.456}, 
 {"MOZ", "Africa", "Mozambique", "2021-05-19", 70509., 24., 31.714, 828., 0., 
  0.286, 2255.896, 0.768, 1.015, 26.491, 0., 0.009, 0.92, "", "", "", "", "", 
  "", "", "", 1444., 540123., 17.281, 0.046, 1322., 0.042, 0.024, 41.7, 
  "units unclear", "", "", "", "", 5315., "", "", "", 170., 63.89, 
  3.1255435*^7, 37.728, 17.7, 3.158, 1.87, 1136.103, 62.9, 329.942, 3.3, 5.1, 
  29.1, 12.227, 0.7, 60.85, 0.456}, {"MOZ", "Africa", "Mozambique", 
  "2021-05-20", 70527., 18., 30.286, 828., 0., 0.286, 2256.472, 0.576, 0.969, 
  26.491, 0., 0.009, 0.93, "", "", "", "", "", "", "", "", 1306., 541429., 
  17.323, 0.042, 1164., 0.037, 0.026, 38.4, "units unclear", "", "", "", "", 
  4444., "", "", "", 142., 63.89, 3.1255435*^7, 37.728, 17.7, 3.158, 1.87, 
  1136.103, 62.9, 329.942, 3.3, 5.1, 29.1, 12.227, 0.7, 60.85, 0.456}, 
 {"MOZ", "Africa", "Mozambique", "2021-05-21", 70551., 24., 27.143, 831., 3., 
  0.714, 2257.239, 0.768, 0.868, 26.587, 0.096, 0.023, 0.94, "", "", "", "", 
  "", "", "", "", 1466., 542895., 17.37, 0.047, 1028., 0.033, 0.026, 37.9, 
  "units unclear", "", "", "", "", 3574., "", "", "", 114., 63.89, 
  3.1255435*^7, 37.728, 17.7, 3.158, 1.87, 1136.103, 62.9, 329.942, 3.3, 5.1, 
  29.1, 12.227, 0.7, 60.85, 0.456}, {"MOZ", "Africa", "Mozambique", 
  "2021-05-22", 70568., 17., 22.571, 831., 0., 0.714, 2257.783, 0.544, 0.722, 
  26.587, 0., 0.023, 0.95, "", "", "", "", "", "", "", "", 1710., 544605., 
  17.424, 0.055, 1179., 0.038, 0.019, 52.2, "units unclear", "", "", "", "", 
  2704., "", "", "", 87., 63.89, 3.1255435*^7, 37.728, 17.7, 3.158, 1.87, 
  1136.103, 62.9, 329.942, 3.3, 5.1, 29.1, 12.227, 0.7, 60.85, 0.456}, 
 {"MOZ", "Africa", "Mozambique", "2021-05-23", 70590., 22., 21.143, 831., 0., 
  0.714, 2258.487, 0.704, 0.676, 26.587, 0., 0.023, 0.97, "", "", "", "", "", 
  "", "", "", 738., 545343., 17.448, 0.024, 1192., 0.038, 0.018, 56.4, 
  "units unclear", "", "", "", "", 1833., "", "", "", 59., 63.89, 
  3.1255435*^7, 37.728, 17.7, 3.158, 1.87, 1136.103, 62.9, 329.942, 3.3, 5.1, 
  29.1, 12.227, 0.7, 60.85, 0.456}, {"MOZ", "Africa", "Mozambique", 
  "2021-05-24", 70606., 16., 20.429, 831., 0., 0.429, 2258.999, 0.512, 0.654, 
  26.587, 0., 0.014, 0.99, "", "", "", "", "", "", "", "", 608., 545951., 
  17.467, 0.019, 1204., 0.039, 0.017, 58.9, "units unclear", "", "", "", "", 
  963., "", "", "", 31., 63.89, 3.1255435*^7, 37.728, 17.7, 3.158, 1.87, 
  1136.103, 62.9, 329.942, 3.3, 5.1, 29.1, 12.227, 0.7, 60.85, 0.456}, 
 {"MOZ", "Africa", "Mozambique", "2021-05-25", 70636., 30., 21.571, 833., 2., 
  0.714, 2259.959, 0.96, 0.69, 26.651, 0.064, 0.023, 1.01, "", "", "", "", 
  "", "", "", "", "", "", "", "", 1198., 0.038, 0.018, 55.5, "units unclear", 
  "", "", "", "", 93., "", "", "", 3., 63.89, 3.1255435*^7, 37.728, 17.7, 
  3.158, 1.87, 1136.103, 62.9, 329.942, 3.3, 5.1, 29.1, 12.227, 0.7, 60.85, 
  0.456}, {"MOZ", "Africa", "Mozambique", "2021-05-26", 70651., 15., 20.286, 
  834., 1., 0.857, 2260.439, 0.48, 0.649, 26.683, 0.032, 0.027, 1.03, "", "", 
  "", "", "", "", "", "", "", 548177., 17.539, "", 1151., 0.037, 0.018, 56.7, 
  "units unclear", "", "", "", "", 93., "", "", "", 3., 63.89, 3.1255435*^7, 
  37.728, 17.7, 3.158, 1.87, 1136.103, 62.9, 329.942, 3.3, 5.1, 29.1, 12.227, 
  0.7, 60.85, 0.456}, {"MOZ", "Africa", "Mozambique", "2021-05-27", 70673., 
  22., 20.857, 834., 0., 0.857, 2261.143, 0.704, 0.667, 26.683, 0., 0.027, 
  1.05, "", "", "", "", "", "", "", "", "", "", "", "", 1167., 0.037, 0.018, 
  56., "units unclear", "", "", "", "", 93., "", "", "", 3., 63.89, 
  3.1255435*^7, 37.728, 17.7, 3.158, 1.87, 1136.103, 62.9, 329.942, 3.3, 5.1, 
  29.1, 12.227, 0.7, 60.85, 0.456}, {"MOZ", "Africa", "Mozambique", 
  "2021-05-28", 70697., 24., 20.857, 835., 1., 0.571, 2261.911, 0.768, 0.667, 
  26.715, 0.032, 0.018, 1.08, "", "", "", "", "", "", "", "", "", 551014., 
  17.629, "", 1160., 0.037, 0.018, 55.6, "units unclear", "", "", "", "", 
  93., "", "", "", 3., 63.89, 3.1255435*^7, 37.728, 17.7, 3.158, 1.87, 
  1136.103, 62.9, 329.942, 3.3, 5.1, 29.1, 12.227, 0.7, 60.85, 0.456}, 
 {"MOZ", "Africa", "Mozambique", "2021-05-29", 70724., 27., 22.286, 836., 1., 
  0.714, 2262.774, 0.864, 0.713, 26.747, 0.032, 0.023, 1.11, "", "", "", "", 
  "", "", "", "", 1217., 552231., 17.668, 0.039, 1089., 0.035, 0.02, 48.9, 
  "units unclear", "", "", "", "", 93., "", "", "", 3., 63.89, 3.1255435*^7, 
  37.728, 17.7, 3.158, 1.87, 1136.103, 62.9, 329.942, 3.3, 5.1, 29.1, 12.227, 
  0.7, 60.85, 0.456}, {"MOZ", "Africa", "Mozambique", "2021-05-30", 70780., 
  56., 27.143, 836., 0., 0.714, 2264.566, 1.792, 0.868, 26.747, 0., 0.023, 
  1.14, "", "", "", "", "", "", "", "", "", "", "", "", 1090., 0.035, 0.025, 
  40.2, "units unclear", "", "", "", "", 93., "", "", "", 3., 63.89, 
  3.1255435*^7, 37.728, 17.7, 3.158, 1.87, 1136.103, 62.9, 329.942, 3.3, 5.1, 
  29.1, 12.227, 0.7, 60.85, 0.456}, {"MOZ", "Africa", "Mozambique", 
  "2021-05-31", 70795., 15., 27., 836., 0., 0.714, 2265.046, 0.48, 0.864, 
  26.747, 0., 0.023, 1.16, "", "", "", "", "", "", "", "", "", 553718., 
  17.716, "", 1110., 0.036, 0.024, 41.1, "units unclear", 394312., 319511., 
  74801., "", 93., 1.26, 1.02, 0.24, 3., 63.89, 3.1255435*^7, 37.728, 17.7, 
  3.158, 1.87, 1136.103, 62.9, 329.942, 3.3, 5.1, 29.1, 12.227, 0.7, 60.85, 
  0.456}, {"MOZ", "Africa", "Mozambique", "2021-06-01", 70850., 55., 30.571, 
  836., 0., 0.429, 2266.806, 1.76, 0.978, 26.747, 0., 0.014, 1.18, "", "", 
  "", "", "", "", "", "", 1019., 554737., 17.748, 0.033, 1096., 0.035, 0.028, 
  35.9, "units unclear", "", "", "", "", "", "", "", "", "", 63.89, 
  3.1255435*^7, 37.728, 17.7, 3.158, 1.87, 1136.103, 62.9, 329.942, 3.3, 5.1, 
  29.1, 12.227, 0.7, 60.85, 0.456}, {"MOZ", "Africa", "Mozambique", 
  "2021-06-02", 70923., 73., 38.857, 836., 0., 0.286, 2269.141, 2.336, 1.243, 
  26.747, 0., 0.009, 1.19, "", "", "", "", "", "", "", "", 1308., 556045., 
  17.79, 0.042, 1124., 0.036, 0.035, 28.9, "units unclear", "", "", "", "", 
  "", "", "", "", "", 63.89, 3.1255435*^7, 37.728, 17.7, 3.158, 1.87, 
  1136.103, 62.9, 329.942, 3.3, 5.1, 29.1, 12.227, 0.7, 60.85, 0.456}, 
 {"MOZ", "Africa", "Mozambique", "2021-06-03", 70965., 42., 41.714, 837., 1., 
  0.429, 2270.485, 1.344, 1.335, 26.779, 0.032, 0.014, 1.19, "", "", "", "", 
  "", "", "", "", 999., 557044., 17.822, 0.032, 1064., 0.034, 0.039, 25.5, 
  "units unclear", "", "", "", "", "", "", "", "", "", 63.89, 3.1255435*^7, 
  37.728, 17.7, 3.158, 1.87, 1136.103, 62.9, 329.942, 3.3, 5.1, 29.1, 12.227, 
  0.7, 60.85, 0.456}, {"MOZ", "Africa", "Mozambique", "2021-06-04", 71019., 
  54., 46., 837., 0., 0.286, 2272.213, 1.728, 1.472, 26.779, 0., 0.009, 1.19, 
  "", "", "", "", "", "", "", "", 1159., 558203., 17.859, 0.037, 1027., 
  0.033, 0.045, 22.3, "units unclear", "", "", "", "", "", "", "", "", "", 
  63.89, 3.1255435*^7, 37.728, 17.7, 3.158, 1.87, 1136.103, 62.9, 329.942, 
  3.3, 5.1, 29.1, 12.227, 0.7, 60.85, 0.456}, {"MOZ", "Africa", "Mozambique", 
  "2021-06-05", 71082., 63., 51.143, 837., 0., 0.143, 2274.228, 2.016, 1.636, 
  26.779, 0., 0.005, 1.19, "", "", "", "", "", "", "", "", 1533., 559736., 
  17.908, 0.049, 1072., 0.034, 0.048, 21., "units unclear", "", "", "", "", 
  "", "", "", "", "", 63.89, 3.1255435*^7, 37.728, 17.7, 3.158, 1.87, 
  1136.103, 62.9, 329.942, 3.3, 5.1, 29.1, 12.227, 0.7, 60.85, 0.456}, 
 {"MOZ", "Africa", "Mozambique", "2021-06-06", 71114., 32., 47.714, 837., 0., 
  0.143, 2275.252, 1.024, 1.527, 26.779, 0., 0.005, 1.18, "", "", "", "", "", 
  "", "", "", 1038., 560774., 17.942, 0.033, 1114., 0.036, 0.043, 23.3, 
  "units unclear", "", "", "", "", "", "", "", "", "", 63.89, 3.1255435*^7, 
  37.728, 17.7, 3.158, 1.87, 1136.103, 62.9, 329.942, 3.3, 5.1, 29.1, 12.227, 
  0.7, 60.85, 0.456}, {"MOZ", "Africa", "Mozambique", "2021-06-07", 71145., 
  31., 50., 838., 1., 0.286, 2276.244, 0.992, 1.6, 26.811, 0.032, 0.009, "", 
  "", "", "", "", "", "", "", "", "", "", "", "", "", "", "", "", "", "", "", 
  "", "", "", "", "", "", "", "", 3.1255435*^7, 37.728, 17.7, 3.158, 1.87, 
  1136.103, 62.9, 329.942, 3.3, 5.1, 29.1, 12.227, 0.7, 60.85, 0.456}, 
 {"MMR", "Asia", "Myanmar", "2020-03-27", 8., 8., "", "", "", "", 0.147, 
  0.147, "", "", "", "", "", "", "", "", "", "", "", "", "", "", "", "", "", 
  "", "", "", "", "", "", "", "", "", "", "", "", "", "", 54.63, 
  5.4409794*^7, 81.721, 29.1, 5.732, 3.12, 5591.597, 6.4, 202.104, 4.61, 6.3, 
  35.2, 79.287, 0.9, 67.13, 0.583}, {"MMR", "Asia", "Myanmar", "2020-03-28", 
  8., 0., "", "", "", "", 0.147, 0., "", "", "", "", "", "", "", "", "", "", 
  "", "", "", "", "", "", "", "", "", "", "", "", "", "", "", "", "", "", "", 
  "", "", 54.63, 5.4409794*^7, 81.721, 29.1, 5.732, 3.12, 5591.597, 6.4, 
  202.104, 4.61, 6.3, 35.2, 79.287, 0.9, 67.13, 0.583}, 
 {"MMR", "Asia", "Myanmar", "2020-03-29", 10., 2., "", "", "", "", 0.184, 
  0.037, "", "", "", "", "", "", "", "", "", "", "", "", "", "", "", "", "", 
  "", "", "", "", "", "", "", "", "", "", "", "", "", "", 54.63, 
  5.4409794*^7, 81.721, 29.1, 5.732, 3.12, 5591.597, 6.4, 202.104, 4.61, 6.3, 
  35.2, 79.287, 0.9, 67.13, 0.583}, {"MMR", "Asia", "Myanmar", "2020-03-30", 
  14., 4., "", "", "", "", 0.257, 0.074, "", "", "", "", "", "", "", "", "", 
  "", "", "", "", "", "", "", "", "", "", "", "", "", "", "", "", "", "", "", 
  "", "", "", 57.41, 5.4409794*^7, 81.721, 29.1, 5.732, 3.12, 5591.597, 6.4, 
  202.104, 4.61, 6.3, 35.2, 79.287, 0.9, 67.13, 0.583}, 
 {"MMR", "Asia", "Myanmar", "2020-03-31", 15., 1., "", 1., 1., "", 0.276, 
  0.018, "", 0.018, 0.018, "", "", "", "", "", "", "", "", "", "", "", "", 
  "", "", "", "", "", "", "", "", "", "", "", "", "", "", "", "", 57.41, 
  5.4409794*^7, 81.721, 29.1, 5.732, 3.12, 5591.597, 6.4, 202.104, 4.61, 6.3, 
  35.2, 79.287, 0.9, 67.13, 0.583}, {"MMR", "Asia", "Myanmar", "2020-04-01", 
  15., 0., 2.143, 1., 0., 0.143, 0.276, 0., 0.039, 0.018, 0., 0.003, "", "", 
  "", "", "", "", "", "", "", "", "", "", "", "", "", "", "", "", "", "", "", 
  "", "", "", "", "", "", 65.74, 5.4409794*^7, 81.721, 29.1, 5.732, 3.12, 
  5591.597, 6.4, 202.104, 4.61, 6.3, 35.2, 79.287, 0.9, 67.13, 0.583}, 
 {"MMR", "Asia", "Myanmar", "2020-04-02", 20., 5., 2.857, 1., 0., 0.143, 
  0.368, 0.092, 0.053, 0.018, 0., 0.003, "", "", "", "", "", "", "", "", "", 
  "", "", "", "", "", "", "", "", "", "", "", "", "", "", "", "", "", "", 
  65.74, 5.4409794*^7, 81.721, 29.1, 5.732, 3.12, 5591.597, 6.4, 202.104, 
  4.61, 6.3, 35.2, 79.287, 0.9, 67.13, 0.583}, 
 {"MMR", "Asia", "Myanmar", "2020-04-03", 20., 0., 1.714, 1., 0., 0.143, 
  0.368, 0., 0.032, 0.018, 0., 0.003, "", "", "", "", "", "", "", "", "", "", 
  "", "", "", "", "", "", "", "", "", "", "", "", "", "", "", "", "", 65.74, 
  5.4409794*^7, 81.721, 29.1, 5.732, 3.12, 5591.597, 6.4, 202.104, 4.61, 6.3, 
  35.2, 79.287, 0.9, 67.13, 0.583}, {"MMR", "Asia", "Myanmar", "2020-04-04", 
  21., 1., 1.857, 1., 0., 0.143, 0.386, 0.018, 0.034, 0.018, 0., 0.003, "", 
  "", "", "", "", "", "", "", "", "", 1183., 0.022, "", "", "", "", "", 
  "samples tested", "", "", "", "", "", "", "", "", "", 69.44, 5.4409794*^7, 
  81.721, 29.1, 5.732, 3.12, 5591.597, 6.4, 202.104, 4.61, 6.3, 35.2, 79.287, 
  0.9, 67.13, 0.583}, {"MMR", "Asia", "Myanmar", "2020-04-05", 21., 0., 
  1.571, 1., 0., 0.143, 0.386, 0., 0.029, 0.018, 0., 0.003, "", "", "", "", 
  "", "", "", "", "", 63., 1246., 0.023, 0.001, "", "", "", "", 
  "samples tested", "", "", "", "", "", "", "", "", "", 69.44, 5.4409794*^7, 
  81.721, 29.1, 5.732, 3.12, 5591.597, 6.4, 202.104, 4.61, 6.3, 35.2, 79.287, 
  0.9, 67.13, 0.583}, {"MMR", "Asia", "Myanmar", "2020-04-06", 22., 1., 
  1.143, 1., 0., 0.143, 0.404, 0.018, 0.021, 0.018, 0., 0.003, "", "", "", 
  "", "", "", "", "", "", "", "", "", "", "", "", "", "", "samples tested", 
  "", "", "", "", "", "", "", "", "", 69.44, 5.4409794*^7, 81.721, 29.1, 
  5.732, 3.12, 5591.597, 6.4, 202.104, 4.61, 6.3, 35.2, 79.287, 0.9, 67.13, 
  0.583}, {"MMR", "Asia", "Myanmar", "2020-04-07", 22., 0., 1., 1., 0., 0., 
  0.404, 0., 0.018, 0.018, 0., 0., "", "", "", "", "", "", "", "", "", "", 
  1340., 0.025, "", "", "", "", "", "samples tested", "", "", "", "", "", "", 
  "", "", "", 77.78, 5.4409794*^7, 81.721, 29.1, 5.732, 3.12, 5591.597, 6.4, 
  202.104, 4.61, 6.3, 35.2, 79.287, 0.9, 67.13, 0.583}, 
 {"MMR", "Asia", "Myanmar", "2020-04-08", 22., 0., 1., 3., 2., 0.286, 0.404, 
  0., 0.018, 0.055, 0.037, 0.005, "", "", "", "", "", "", "", "", "", "", "", 
  "", "", "", "", "", "", "samples tested", "", "", "", "", "", "", "", "", 
  "", 77.78, 5.4409794*^7, 81.721, 29.1, 5.732, 3.12, 5591.597, 6.4, 202.104, 
  4.61, 6.3, 35.2, 79.287, 0.9, 67.13, 0.583}, 
 {"MMR", "Asia", "Myanmar", "2020-04-09", 23., 1., 0.429, 3., 0., 0.286, 
  0.423, 0.018, 0.008, 0.055, 0., 0.005, "", "", "", "", "", "", "", "", "", 
  "", 1406., 0.026, "", "", "", "", "", "samples tested", "", "", "", "", "", 
  "", "", "", "", 77.78, 5.4409794*^7, 81.721, 29.1, 5.732, 3.12, 5591.597, 
  6.4, 202.104, 4.61, 6.3, 35.2, 79.287, 0.9, 67.13, 0.583}, 
 {"MMR", "Asia", "Myanmar", "2020-04-10", 27., 4., 1., 3., 0., 0.286, 0.496, 
  0.074, 0.018, 0.055, 0., 0.005, "", "", "", "", "", "", "", "", "", 137., 
  1543., 0.028, 0.003, "", "", "", "", "samples tested", "", "", "", "", "", 
  "", "", "", "", 79.63, 5.4409794*^7, 81.721, 29.1, 5.732, 3.12, 5591.597, 
  6.4, 202.104, 4.61, 6.3, 35.2, 79.287, 0.9, 67.13, 0.583}, 
 {"MMR", "Asia", "Myanmar", "2020-04-11", 38., 11., 2.429, 3., 0., 0.286, 
  0.698, 0.202, 0.045, 0.055, 0., 0.005, "", "", "", "", "", "", "", "", "", 
  76., 1619., 0.03, 0.001, 62., 0.001, 0.039, 25.5, "samples tested", "", "", 
  "", "", "", "", "", "", "", 79.63, 5.4409794*^7, 81.721, 29.1, 5.732, 3.12, 
  5591.597, 6.4, 202.104, 4.61, 6.3, 35.2, 79.287, 0.9, 67.13, 0.583}, 
 {"MMR", "Asia", "Myanmar", "2020-04-12", 41., 3., 2.857, 4., 1., 0.429, 
  0.754, 0.055, 0.053, 0.074, 0.018, 0.008, "", "", "", "", "", "", "", "", 
  "", 230., 1849., 0.034, 0.004, 86., 0.002, 0.033, 30.1, "samples tested", 
  "", "", "", "", "", "", "", "", "", 81.48, 5.4409794*^7, 81.721, 29.1, 
  5.732, 3.12, 5591.597, 6.4, 202.104, 4.61, 6.3, 35.2, 79.287, 0.9, 67.13, 
  0.583}, {"MMR", "Asia", "Myanmar", "2020-04-13", 62., 21., 5.714, 4., 0., 
  0.429, 1.14, 0.386, 0.105, 0.074, 0., 0.008, "", "", "", "", "", "", "", 
  "", "", 285., 2134., 0.039, 0.005, 120., 0.002, 0.048, 21., 
  "samples tested", "", "", "", "", "", "", "", "", "", 81.48, 5.4409794*^7, 
  81.721, 29.1, 5.732, 3.12, 5591.597, 6.4, 202.104, 4.61, 6.3, 35.2, 79.287, 
  0.9, 67.13, 0.583}, {"MMR", "Asia", "Myanmar", "2020-04-14", 63., 1., 
  5.857, 4., 0., 0.429, 1.158, 0.018, 0.108, 0.074, 0., 0.008, "", "", "", 
  "", "", "", "", "", "", 309., 2443., 0.045, 0.006, 158., 0.003, 0.037, 27., 
  "samples tested", "", "", "", "", "", "", "", "", "", 83.33, 5.4409794*^7, 
  81.721, 29.1, 5.732, 3.12, 5591.597, 6.4, 202.104, 4.61, 6.3, 35.2, 79.287, 
  0.9, 67.13, 0.583}, {"MMR", "Asia", "Myanmar", "2020-04-15", 74., 11., 
  7.429, 4., 0., 0.143, 1.36, 0.202, 0.137, 0.074, 0., 0.003, "", "", "", "", 
  "", "", "", "", "", 360., 2803., 0.052, 0.007, 204., 0.004, 0.036, 27.5, 
  "samples tested", "", "", "", "", "", "", "", "", "", 83.33, 5.4409794*^7, 
  81.721, 29.1, 5.732, 3.12, 5591.597, 6.4, 202.104, 4.61, 6.3, 35.2, 79.287, 
  0.9, 67.13, 0.583}, {"MMR", "Asia", "Myanmar", "2020-04-16", 85., 11., 
  8.857, 4., 0., 0.143, 1.562, 0.202, 0.163, 0.074, 0., 0.003, "", "", "", 
  "", "", "", "", "", "", 433., 3236., 0.059, 0.008, 261., 0.005, 0.034, 
  29.5, "samples tested", "", "", "", "", "", "", "", "", "", 83.33, 
  5.4409794*^7, 81.721, 29.1, 5.732, 3.12, 5591.597, 6.4, 202.104, 4.61, 6.3, 
  35.2, 79.287, 0.9, 67.13, 0.583}, {"MMR", "Asia", "Myanmar", "2020-04-17", 
  88., 3., 8.714, 4., 0., 0.143, 1.617, 0.055, 0.16, 0.074, 0., 0.003, "", 
  "", "", "", "", "", "", "", "", "", "", "", "", 288., 0.005, 0.03, 33.1, 
  "samples tested", "", "", "", "", "", "", "", "", "", 86.11, 5.4409794*^7, 
  81.721, 29.1, 5.732, 3.12, 5591.597, 6.4, 202.104, 4.61, 6.3, 35.2, 79.287, 
  0.9, 67.13, 0.583}, {"MMR", "Asia", "Myanmar", "2020-04-18", 98., 10., 
  8.571, 5., 1., 0.286, 1.801, 0.184, 0.158, 0.092, 0.018, 0.005, "", "", "", 
  "", "", "", "", "", "", "", 3880., 0.071, "", 323., 0.006, 0.027, 37.7, 
  "samples tested", "", "", "", "", "", "", "", "", "", 86.11, 5.4409794*^7, 
  81.721, 29.1, 5.732, 3.12, 5591.597, 6.4, 202.104, 4.61, 6.3, 35.2, 79.287, 
  0.9, 67.13, 0.583}, {"MMR", "Asia", "Myanmar", "2020-04-19", 111., 13., 
  10., 5., 0., 0.143, 2.04, 0.239, 0.184, 0.092, 0., 0.003, "", "", "", "", 
  "", "", "", "", "", 267., 4147., 0.076, 0.005, 328., 0.006, 0.03, 32.8, 
  "samples tested", "", "", "", "", "", "", "", "", "", 86.11, 5.4409794*^7, 
  81.721, 29.1, 5.732, 3.12, 5591.597, 6.4, 202.104, 4.61, 6.3, 35.2, 79.287, 
  0.9, 67.13, 0.583}, {"MMR", "Asia", "Myanmar", "2020-04-20", 119., 8., 
  8.143, 5., 0., 0.143, 2.187, 0.147, 0.15, 0.092, 0., 0.003, 0.51, "", "", 
  "", "", "", "", "", "", 370., 4517., 0.083, 0.007, 340., 0.006, 0.024, 
  41.8, "samples tested", "", "", "", "", "", "", "", "", "", 86.11, 
  5.4409794*^7, 81.721, 29.1, 5.732, 3.12, 5591.597, 6.4, 202.104, 4.61, 6.3, 
  35.2, 79.287, 0.9, 67.13, 0.583}, {"MMR", "Asia", "Myanmar", "2020-04-21", 
  121., 2., 8.286, 5., 0., 0.143, 2.224, 0.037, 0.152, 0.092, 0., 0.003, 0.5, 
  "", "", "", "", "", "", "", "", 402., 4919., 0.09, 0.007, 354., 0.007, 
  0.023, 42.7, "samples tested", "", "", "", "", "", "", "", "", "", 86.11, 
  5.4409794*^7, 81.721, 29.1, 5.732, 3.12, 5591.597, 6.4, 202.104, 4.61, 6.3, 
  35.2, 79.287, 0.9, 67.13, 0.583}, {"MMR", "Asia", "Myanmar", "2020-04-22", 
  123., 2., 7., 5., 0., 0.143, 2.261, 0.037, 0.129, 0.092, 0., 0.003, 0.49, 
  "", "", "", "", "", "", "", "", 276., 5195., 0.095, 0.005, 342., 0.006, 
  0.02, 48.9, "samples tested", "", "", "", "", "", "", "", "", "", 86.11, 
  5.4409794*^7, 81.721, 29.1, 5.732, 3.12, 5591.597, 6.4, 202.104, 4.61, 6.3, 
  35.2, 79.287, 0.9, 67.13, 0.583}, {"MMR", "Asia", "Myanmar", "2020-04-23", 
  139., 16., 7.714, 5., 0., 0.143, 2.555, 0.294, 0.142, 0.092, 0., 0.003, 
  0.48, "", "", "", "", "", "", "", "", 251., 5446., 0.1, 0.005, 316., 0.006, 
  0.024, 41., "samples tested", "", "", "", "", "", "", "", "", "", 86.11, 
  5.4409794*^7, 81.721, 29.1, 5.732, 3.12, 5591.597, 6.4, 202.104, 4.61, 6.3, 
  35.2, 79.287, 0.9, 67.13, 0.583}, {"MMR", "Asia", "Myanmar", "2020-04-24", 
  144., 5., 8., 5., 0., 0.143, 2.647, 0.092, 0.147, 0.092, 0., 0.003, 0.46, 
  "", "", "", "", "", "", "", "", 328., 5774., 0.106, 0.006, 317., 0.006, 
  0.025, 39.6, "samples tested", "", "", "", "", "", "", "", "", "", 86.11, 
  5.4409794*^7, 81.721, 29.1, 5.732, 3.12, 5591.597, 6.4, 202.104, 4.61, 6.3, 
  35.2, 79.287, 0.9, 67.13, 0.583}, {"MMR", "Asia", "Myanmar", "2020-04-25", 
  146., 2., 6.857, 5., 0., 0., 2.683, 0.037, 0.126, 0.092, 0., 0., 0.44, "", 
  "", "", "", "", "", "", "", 341., 6115., 0.112, 0.006, 319., 0.006, 0.021, 
  46.5, "samples tested", "", "", "", "", "", "", "", "", "", 86.11, 
  5.4409794*^7, 81.721, 29.1, 5.732, 3.12, 5591.597, 6.4, 202.104, 4.61, 6.3, 
  35.2, 79.287, 0.9, 67.13, 0.583}, {"MMR", "Asia", "Myanmar", "2020-04-26", 
  146., 0., 5., 5., 0., 0., 2.683, 0., 0.092, 0.092, 0., 0., 0.43, "", "", 
  "", "", "", "", "", "", 416., 6531., 0.12, 0.008, 341., 0.006, 0.015, 68.2, 
  "samples tested", "", "", "", "", "", "", "", "", "", 86.11, 5.4409794*^7, 
  81.721, 29.1, 5.732, 3.12, 5591.597, 6.4, 202.104, 4.61, 6.3, 35.2, 79.287, 
  0.9, 67.13, 0.583}, {"MMR", "Asia", "Myanmar", "2020-04-27", 146., 0., 
  3.857, 5., 0., 0., 2.683, 0., 0.071, 0.092, 0., 0., 0.41, "", "", "", "", 
  "", "", "", "", "", "", "", "", 337., 0.006, 0.011, 87.4, "samples tested", 
  "", "", "", "", "", "", "", "", "", 86.11, 5.4409794*^7, 81.721, 29.1, 
  5.732, 3.12, 5591.597, 6.4, 202.104, 4.61, 6.3, 35.2, 79.287, 0.9, 67.13, 
  0.583}, {"MMR", "Asia", "Myanmar", "2020-04-28", 150., 4., 4.143, 5., 0., 
  0., 2.757, 0.074, 0.076, 0.092, 0., 0., 0.42, "", "", "", "", "", "", "", 
  "", "", 7215., 0.133, "", 328., 0.006, 0.013, 79.2, "samples tested", "", 
  "", "", "", "", "", "", "", "", 86.11, 5.4409794*^7, 81.721, 29.1, 5.732, 
  3.12, 5591.597, 6.4, 202.104, 4.61, 6.3, 35.2, 79.287, 0.9, 67.13, 0.583}, 
 {"MMR", "Asia", "Myanmar", "2020-04-29", 150., 0., 3.857, 6., 1., 0.143, 
  2.757, 0., 0.071, 0.11, 0.018, 0.003, 0.41, "", "", "", "", "", "", "", "", 
  393., 7608., 0.14, 0.007, 345., 0.006, 0.011, 89.4, "samples tested", "", 
  "", "", "", "", "", "", "", "", 86.11, 5.4409794*^7, 81.721, 29.1, 5.732, 
  3.12, 5591.597, 6.4, 202.104, 4.61, 6.3, 35.2, 79.287, 0.9, 67.13, 0.583}, 
 {"MMR", "Asia", "Myanmar", "2020-04-30", 151., 1., 1.714, 6., 0., 0.143, 
  2.775, 0.018, 0.032, 0.11, 0., 0.003, 0.42, "", "", "", "", "", "", "", "", 
  282., 7890., 0.145, 0.005, 349., 0.006, 0.005, 203.6, "samples tested", "", 
  "", "", "", "", "", "", "", "", 86.11, 5.4409794*^7, 81.721, 29.1, 5.732, 
  3.12, 5591.597, 6.4, 202.104, 4.61, 6.3, 35.2, 79.287, 0.9, 67.13, 0.583}, 
 {"MMR", "Asia", "Myanmar", "2020-05-01", 151., 0., 1., 6., 0., 0.143, 2.775, 
  0., 0.018, 0.11, 0., 0.003, 0.43, "", "", "", "", "", "", "", "", 195., 
  8085., 0.149, 0.004, 330., 0.006, 0.003, 330., "samples tested", "", "", 
  "", "", "", "", "", "", "", 86.11, 5.4409794*^7, 81.721, 29.1, 5.732, 3.12, 
  5591.597, 6.4, 202.104, 4.61, 6.3, 35.2, 79.287, 0.9, 67.13, 0.583}, 
 {"MMR", "Asia", "Myanmar", "2020-05-02", 151., 0., 0.714, 6., 0., 0.143, 
  2.775, 0., 0.013, 0.11, 0., 0.003, 0.44, "", "", "", "", "", "", "", "", 
  155., 8240., 0.151, 0.003, 304., 0.006, 0.002, 425.8, "samples tested", "", 
  "", "", "", "", "", "", "", "", 86.11, 5.4409794*^7, 81.721, 29.1, 5.732, 
  3.12, 5591.597, 6.4, 202.104, 4.61, 6.3, 35.2, 79.287, 0.9, 67.13, 0.583}, 
 {"MMR", "Asia", "Myanmar", "2020-05-03", 155., 4., 1.286, 6., 0., 0.143, 
  2.849, 0.074, 0.024, 0.11, 0., 0.003, 0.46, "", "", "", "", "", "", "", "", 
  340., 8580., 0.158, 0.006, 293., 0.005, 0.004, 227.8, "samples tested", "", 
  "", "", "", "", "", "", "", "", 84.26, 5.4409794*^7, 81.721, 29.1, 5.732, 
  3.12, 5591.597, 6.4, 202.104, 4.61, 6.3, 35.2, 79.287, 0.9, 67.13, 0.583}, 
 {"MMR", "Asia", "Myanmar", "2020-05-04", 161., 6., 2.143, 6., 0., 0.143, 
  2.959, 0.11, 0.039, 0.11, 0., 0.003, 0.47, "", "", "", "", "", "", "", "", 
  214., 8794., 0.162, 0.004, 274., 0.005, 0.008, 127.9, "samples tested", "", 
  "", "", "", "", "", "", "", "", 84.26, 5.4409794*^7, 81.721, 29.1, 5.732, 
  3.12, 5591.597, 6.4, 202.104, 4.61, 6.3, 35.2, 79.287, 0.9, 67.13, 0.583}, 
 {"MMR", "Asia", "Myanmar", "2020-05-05", 161., 0., 1.571, 6., 0., 0.143, 
  2.959, 0., 0.029, 0.11, 0., 0.003, 0.47, "", "", "", "", "", "", "", "", 
  244., 9038., 0.166, 0.004, 260., 0.005, 0.006, 165.5, "samples tested", "", 
  "", "", "", "", "", "", "", "", 84.26, 5.4409794*^7, 81.721, 29.1, 5.732, 
  3.12, 5591.597, 6.4, 202.104, 4.61, 6.3, 35.2, 79.287, 0.9, 67.13, 0.583}, 
 {"MMR", "Asia", "Myanmar", "2020-05-06", 161., 0., 1.571, 6., 0., 0., 2.959, 
  0., 0.029, 0.11, 0., 0., 0.47, "", "", "", "", "", "", "", "", 257., 9295., 
  0.171, 0.005, 241., 0.004, 0.007, 153.4, "samples tested", "", "", "", "", 
  "", "", "", "", "", 84.26, 5.4409794*^7, 81.721, 29.1, 5.732, 3.12, 
  5591.597, 6.4, 202.104, 4.61, 6.3, 35.2, 79.287, 0.9, 67.13, 0.583}, 
 {"MMR", "Asia", "Myanmar", "2020-05-07", 176., 15., 3.571, 6., 0., 0., 
  3.235, 0.276, 0.066, 0.11, 0., 0., 0.48, "", "", "", "", "", "", "", "", 
  747., 10042., 0.185, 0.014, 307., 0.006, 0.012, 86., "samples tested", "", 
  "", "", "", "", "", "", "", "", 84.26, 5.4409794*^7, 81.721, 29.1, 5.732, 
  3.12, 5591.597, 6.4, 202.104, 4.61, 6.3, 35.2, 79.287, 0.9, 67.13, 0.583}, 
 {"MMR", "Asia", "Myanmar", "2020-05-08", 177., 1., 3.714, 6., 0., 0., 3.253, 
  0.018, 0.068, 0.11, 0., 0., 0.49, "", "", "", "", "", "", "", "", 224., 
  10266., 0.189, 0.004, 312., 0.006, 0.012, 84., "samples tested", "", "", 
  "", "", "", "", "", "", "", 84.26, 5.4409794*^7, 81.721, 29.1, 5.732, 3.12, 
  5591.597, 6.4, 202.104, 4.61, 6.3, 35.2, 79.287, 0.9, 67.13, 0.583}, 
 {"MMR", "Asia", "Myanmar", "2020-05-09", 178., 1., 3.857, 6., 0., 0., 3.271, 
  0.018, 0.071, 0.11, 0., 0., 0.5, "", "", "", "", "", "", "", "", 566., 
  10832., 0.199, 0.01, 370., 0.007, 0.01, 95.9, "samples tested", "", "", "", 
  "", "", "", "", "", "", 84.26, 5.4409794*^7, 81.721, 29.1, 5.732, 3.12, 
  5591.597, 6.4, 202.104, 4.61, 6.3, 35.2, 79.287, 0.9, 67.13, 0.583}, 
 {"MMR", "Asia", "Myanmar", "2020-05-10", 180., 2., 3.571, 6., 0., 0., 3.308, 
  0.037, 0.066, 0.11, 0., 0., 0.51, "", "", "", "", "", "", "", "", 390., 
  11222., 0.206, 0.007, 377., 0.007, 0.009, 105.6, "samples tested", "", "", 
  "", "", "", "", "", "", "", 84.26, 5.4409794*^7, 81.721, 29.1, 5.732, 3.12, 
  5591.597, 6.4, 202.104, 4.61, 6.3, 35.2, 79.287, 0.9, 67.13, 0.583}, 
 {"MMR", "Asia", "Myanmar", "2020-05-11", 180., 0., 2.714, 6., 0., 0., 3.308, 
  0., 0.05, 0.11, 0., 0., 0.52, "", "", "", "", "", "", "", "", 260., 11482., 
  0.211, 0.005, 384., 0.007, 0.007, 141.5, "samples tested", "", "", "", "", 
  "", "", "", "", "", 84.26, 5.4409794*^7, 81.721, 29.1, 5.732, 3.12, 
  5591.597, 6.4, 202.104, 4.61, 6.3, 35.2, 79.287, 0.9, 67.13, 0.583}, 
 {"MMR", "Asia", "Myanmar", "2020-05-12", 180., 0., 2.714, 6., 0., 0., 3.308, 
  0., 0.05, 0.11, 0., 0., 0.55, "", "", "", "", "", "", "", "", 340., 11822., 
  0.217, 0.006, 398., 0.007, 0.007, 146.6, "samples tested", "", "", "", "", 
  "", "", "", "", "", 84.26, 5.4409794*^7, 81.721, 29.1, 5.732, 3.12, 
  5591.597, 6.4, 202.104, 4.61, 6.3, 35.2, 79.287, 0.9, 67.13, 0.583}, 
 {"MMR", "Asia", "Myanmar", "2020-05-13", 181., 1., 2.857, 6., 0., 0., 3.327, 
  0.018, 0.053, 0.11, 0., 0., 0.58, "", "", "", "", "", "", "", "", 240., 
  12062., 0.222, 0.004, 395., 0.007, 0.007, 138.3, "samples tested", "", "", 
  "", "", "", "", "", "", "", 84.26, 5.4409794*^7, 81.721, 29.1, 5.732, 3.12, 
  5591.597, 6.4, 202.104, 4.61, 6.3, 35.2, 79.287, 0.9, 67.13, 0.583}, 
 {"MMR", "Asia", "Myanmar", "2020-05-14", 181., 0., 0.714, 6., 0., 0., 3.327, 
  0., 0.013, 0.11, 0., 0., 0.62, "", "", "", "", "", "", "", "", 420., 
  12482., 0.229, 0.008, 349., 0.006, 0.002, 488.8, "samples tested", "", "", 
  "", "", "", "", "", "", "", 80.56, 5.4409794*^7, 81.721, 29.1, 5.732, 3.12, 
  5591.597, 6.4, 202.104, 4.61, 6.3, 35.2, 79.287, 0.9, 67.13, 0.583}, 
 {"MMR", "Asia", "Myanmar", "2020-05-15", 182., 1., 0.714, 6., 0., 0., 3.345, 
  0.018, 0.013, 0.11, 0., 0., 0.67, "", "", "", "", "", "", "", "", 513., 
  12995., 0.239, 0.009, 390., 0.007, 0.002, 546.2, "samples tested", "", "", 
  "", "", "", "", "", "", "", 80.56, 5.4409794*^7, 81.721, 29.1, 5.732, 3.12, 
  5591.597, 6.4, 202.104, 4.61, 6.3, 35.2, 79.287, 0.9, 67.13, 0.583}, 
 {"MMR", "Asia", "Myanmar", "2020-05-16", 182., 0., 0.571, 6., 0., 0., 3.345, 
  0., 0.011, 0.11, 0., 0., 0.72, "", "", "", "", "", "", "", "", 639., 
  13634., 0.251, 0.012, 400., 0.007, 0.001, 700.5, "samples tested", "", "", 
  "", "", "", "", "", "", "", 80.56, 5.4409794*^7, 81.721, 29.1, 5.732, 3.12, 
  5591.597, 6.4, 202.104, 4.61, 6.3, 35.2, 79.287, 0.9, 67.13, 0.583}, 
 {"MMR", "Asia", "Myanmar", "2020-05-17", 184., 2., 0.571, 6., 0., 0., 3.382, 
  0.037, 0.011, 0.11, 0., 0., 0.79, "", "", "", "", "", "", "", "", 365., 
  13999., 0.257, 0.007, 397., 0.007, 0.001, 695.3, "samples tested", "", "", 
  "", "", "", "", "", "", "", 80.56, 5.4409794*^7, 81.721, 29.1, 5.732, 3.12, 
  5591.597, 6.4, 202.104, 4.61, 6.3, 35.2, 79.287, 0.9, 67.13, 0.583}, 
 {"MMR", "Asia", "Myanmar", "2020-05-18", 191., 7., 1.571, 6., 0., 0., 3.51, 
  0.129, 0.029, 0.11, 0., 0., 0.84, "", "", "", "", "", "", "", "", 562., 
  14561., 0.268, 0.01, 440., 0.008, 0.004, 280.1, "samples tested", "", "", 
  "", "", "", "", "", "", "", 80.56, 5.4409794*^7, 81.721, 29.1, 5.732, 3.12, 
  5591.597, 6.4, 202.104, 4.61, 6.3, 35.2, 79.287, 0.9, 67.13, 0.583}, 
 {"MMR", "Asia", "Myanmar", "2020-05-19", 193., 2., 1.857, 6., 0., 0., 3.547, 
  0.037, 0.034, 0.11, 0., 0., 0.84, "", "", "", "", "", "", "", "", 576., 
  15137., 0.278, 0.011, 474., 0.009, 0.004, 255.3, "samples tested", "", "", 
  "", "", "", "", "", "", "", 80.56, 5.4409794*^7, 81.721, 29.1, 5.732, 3.12, 
  5591.597, 6.4, 202.104, 4.61, 6.3, 35.2, 79.287, 0.9, 67.13, 0.583}, 
 {"MMR", "Asia", "Myanmar", "2020-05-20", 199., 6., 2.571, 6., 0., 0., 3.657, 
  0.11, 0.047, 0.11, 0., 0., 0.83, "", "", "", "", "", "", "", "", 701., 
  15838., 0.291, 0.013, 539., 0.01, 0.005, 209.6, "samples tested", "", "", 
  "", "", "", "", "", "", "", 80.56, 5.4409794*^7, 81.721, 29.1, 5.732, 3.12, 
  5591.597, 6.4, 202.104, 4.61, 6.3, 35.2, 79.287, 0.9, 67.13, 0.583}, 
 {"MMR", "Asia", "Myanmar", "2020-05-21", 199., 0., 2.571, 6., 0., 0., 3.657, 
  0., 0.047, 0.11, 0., 0., 0.79, "", "", "", "", "", "", "", "", 712., 
  16550., 0.304, 0.013, 581., 0.011, 0.004, 226., "samples tested", "", "", 
  "", "", "", "", "", "", "", 80.56, 5.4409794*^7, 81.721, 29.1, 5.732, 3.12, 
  5591.597, 6.4, 202.104, 4.61, 6.3, 35.2, 79.287, 0.9, 67.13, 0.583}, 
 {"MMR", "Asia", "Myanmar", "2020-05-22", 199., 0., 2.429, 6., 0., 0., 3.657, 
  0., 0.045, 0.11, 0., 0., 0.77, "", "", "", "", "", "", "", "", 1124., 
  17674., 0.325, 0.021, 668., 0.012, 0.004, 275., "samples tested", "", "", 
  "", "", "", "", "", "", "", 80.56, 5.4409794*^7, 81.721, 29.1, 5.732, 3.12, 
  5591.597, 6.4, 202.104, 4.61, 6.3, 35.2, 79.287, 0.9, 67.13, 0.583}, 
 {"MMR", "Asia", "Myanmar", "2020-05-23", 201., 2., 2.714, 6., 0., 0., 3.694, 
  0.037, 0.05, 0.11, 0., 0., 0.76, "", "", "", "", "", "", "", "", 201., 
  17875., 0.329, 0.004, 606., 0.011, 0.004, 223.3, "samples tested", "", "", 
  "", "", "", "", "", "", "", 80.56, 5.4409794*^7, 81.721, 29.1, 5.732, 3.12, 
  5591.597, 6.4, 202.104, 4.61, 6.3, 35.2, 79.287, 0.9, 67.13, 0.583}, 
 {"MMR", "Asia", "Myanmar", "2020-05-24", 201., 0., 2.429, 6., 0., 0., 3.694, 
  0., 0.045, 0.11, 0., 0., 0.75, "", "", "", "", "", "", "", "", 769., 
  18644., 0.343, 0.014, 664., 0.012, 0.004, 273.4, "samples tested", "", "", 
  "", "", "", "", "", "", "", 80.56, 5.4409794*^7, 81.721, 29.1, 5.732, 3.12, 
  5591.597, 6.4, 202.104, 4.61, 6.3, 35.2, 79.287, 0.9, 67.13, 0.583}, 
 {"MMR", "Asia", "Myanmar", "2020-05-25", 203., 2., 1.714, 6., 0., 0., 3.731, 
  0.037, 0.032, 0.11, 0., 0., 0.75, "", "", "", "", "", "", "", "", 905., 
  19549., 0.359, 0.017, 713., 0.013, 0.002, 416., "samples tested", "", "", 
  "", "", "", "", "", "", "", 80.56, 5.4409794*^7, 81.721, 29.1, 5.732, 3.12, 
  5591.597, 6.4, 202.104, 4.61, 6.3, 35.2, 79.287, 0.9, 67.13, 0.583}, 
 {"MMR", "Asia", "Myanmar", "2020-05-26", 206., 3., 1.857, 6., 0., 0., 3.786, 
  0.055, 0.034, 0.11, 0., 0., 0.75, "", "", "", "", "", "", "", "", 763., 
  20312., 0.373, 0.014, 739., 0.014, 0.003, 398., "samples tested", "", "", 
  "", "", "", "", "", "", "", 80.56, 5.4409794*^7, 81.721, 29.1, 5.732, 3.12, 
  5591.597, 6.4, 202.104, 4.61, 6.3, 35.2, 79.287, 0.9, 67.13, 0.583}, 
 {"MMR", "Asia", "Myanmar", "2020-05-27", 206., 0., 1., 6., 0., 0., 3.786, 
  0., 0.018, 0.11, 0., 0., 0.73, "", "", "", "", "", "", "", "", 1130., 
  21442., 0.394, 0.021, 801., 0.015, 0.001, 801., "samples tested", "", "", 
  "", "", "", "", "", "", "", 80.56, 5.4409794*^7, 81.721, 29.1, 5.732, 3.12, 
  5591.597, 6.4, 202.104, 4.61, 6.3, 35.2, 79.287, 0.9, 67.13, 0.583}, 
 {"MMR", "Asia", "Myanmar", "2020-05-28", 206., 0., 1., 6., 0., 0., 3.786, 
  0., 0.018, 0.11, 0., 0., 0.72, "", "", "", "", "", "", "", "", 1022., 
  22464., 0.413, 0.019, 845., 0.016, 0.001, 845., "samples tested", "", "", 
  "", "", "", "", "", "", "", 80.56, 5.4409794*^7, 81.721, 29.1, 5.732, 3.12, 
  5591.597, 6.4, 202.104, 4.61, 6.3, 35.2, 79.287, 0.9, 67.13, 0.583}, 
 {"MMR", "Asia", "Myanmar", "2020-05-29", 207., 1., 1.143, 6., 0., 0., 3.804, 
  0.018, 0.021, 0.11, 0., 0., 0.73, "", "", "", "", "", "", "", "", 1026., 
  23490., 0.432, 0.019, 831., 0.015, 0.001, 727., "samples tested", "", "", 
  "", "", "", "", "", "", "", 80.56, 5.4409794*^7, 81.721, 29.1, 5.732, 3.12, 
  5591.597, 6.4, 202.104, 4.61, 6.3, 35.2, 79.287, 0.9, 67.13, 0.583}, 
 {"MMR", "Asia", "Myanmar", "2020-05-30", 224., 17., 3.286, 6., 0., 0., 
  4.117, 0.312, 0.06, 0.11, 0., 0., 0.74, "", "", "", "", "", "", "", "", 
  923., 24413., 0.449, 0.017, 934., 0.017, 0.004, 284.2, "samples tested", 
  "", "", "", "", "", "", "", "", "", 80.56, 5.4409794*^7, 81.721, 29.1, 
  5.732, 3.12, 5591.597, 6.4, 202.104, 4.61, 6.3, 35.2, 79.287, 0.9, 67.13, 
  0.583}, {"MMR", "Asia", "Myanmar", "2020-05-31", 224., 0., 3.286, 6., 0., 
  0., 4.117, 0., 0.06, 0.11, 0., 0., 0.74, "", "", "", "", "", "", "", "", 
  1227., 25640., 0.471, 0.023, 999., 0.018, 0.003, 304., "samples tested", 
  "", "", "", "", "", "", "", "", "", 80.56, 5.4409794*^7, 81.721, 29.1, 
  5.732, 3.12, 5591.597, 6.4, 202.104, 4.61, 6.3, 35.2, 79.287, 0.9, 67.13, 
  0.583}, {"MMR", "Asia", "Myanmar", "2020-06-01", 228., 4., 3.571, 6., 0., 
  0., 4.19, 0.074, 0.066, 0.11, 0., 0., 0.76, "", "", "", "", "", "", "", "", 
  1437., 27077., 0.498, 0.026, 1075., 0.02, 0.003, 301., "samples tested", 
  "", "", "", "", "", "", "", "", "", 80.56, 5.4409794*^7, 81.721, 29.1, 
  5.732, 3.12, 5591.597, 6.4, 202.104, 4.61, 6.3, 35.2, 79.287, 0.9, 67.13, 
  0.583}, {"MMR", "Asia", "Myanmar", "2020-06-02", 232., 4., 3.714, 6., 0., 
  0., 4.264, 0.074, 0.068, 0.11, 0., 0., 0.77, "", "", "", "", "", "", "", 
  "", 1174., 28251., 0.519, 0.022, 1134., 0.021, 0.003, 305.3, 
  "samples tested", "", "", "", "", "", "", "", "", "", 80.56, 5.4409794*^7, 
  81.721, 29.1, 5.732, 3.12, 5591.597, 6.4, 202.104, 4.61, 6.3, 35.2, 79.287, 
  0.9, 67.13, 0.583}, {"MMR", "Asia", "Myanmar", "2020-06-03", 233., 1., 
  3.857, 6., 0., 0., 4.282, 0.018, 0.071, 0.11, 0., 0., 0.77, "", "", "", "", 
  "", "", "", "", 1672., 29923., 0.55, 0.031, 1212., 0.022, 0.003, 314.2, 
  "samples tested", "", "", "", "", "", "", "", "", "", 80.56, 5.4409794*^7, 
  81.721, 29.1, 5.732, 3.12, 5591.597, 6.4, 202.104, 4.61, 6.3, 35.2, 79.287, 
  0.9, 67.13, 0.583}, {"MMR", "Asia", "Myanmar", "2020-06-04", 236., 3., 
  4.286, 6., 0., 0., 4.337, 0.055, 0.079, 0.11, 0., 0., 0.78, "", "", "", "", 
  "", "", "", "", 1778., 31701., 0.583, 0.033, 1320., 0.024, 0.003, 308., 
  "samples tested", "", "", "", "", "", "", "", "", "", 80.56, 5.4409794*^7, 
  81.721, 29.1, 5.732, 3.12, 5591.597, 6.4, 202.104, 4.61, 6.3, 35.2, 79.287, 
  0.9, 67.13, 0.583}, {"MMR", "Asia", "Myanmar", "2020-06-05", 236., 0., 
  4.143, 6., 0., 0., 4.337, 0., 0.076, 0.11, 0., 0., 0.79, "", "", "", "", 
  "", "", "", "", 1886., 33587., 0.617, 0.035, 1442., 0.027, 0.003, 348.1, 
  "samples tested", "", "", "", "", "", "", "", "", "", 80.56, 5.4409794*^7, 
  81.721, 29.1, 5.732, 3.12, 5591.597, 6.4, 202.104, 4.61, 6.3, 35.2, 79.287, 
  0.9, 67.13, 0.583}, {"MMR", "Asia", "Myanmar", "2020-06-06", 240., 4., 
  2.286, 6., 0., 0., 4.411, 0.074, 0.042, 0.11, 0., 0., 0.8, "", "", "", "", 
  "", "", "", "", 1845., 35432., 0.651, 0.034, 1574., 0.029, 0.001, 688.5, 
  "samples tested", "", "", "", "", "", "", "", "", "", 80.56, 5.4409794*^7, 
  81.721, 29.1, 5.732, 3.12, 5591.597, 6.4, 202.104, 4.61, 6.3, 35.2, 79.287, 
  0.9, 67.13, 0.583}, {"MMR", "Asia", "Myanmar", "2020-06-07", 242., 2., 
  2.571, 6., 0., 0., 4.448, 0.037, 0.047, 0.11, 0., 0., 0.81, "", "", "", "", 
  "", "", "", "", 1887., 37319., 0.686, 0.035, 1668., 0.031, 0.002, 648.8, 
  "samples tested", "", "", "", "", "", "", "", "", "", 80.56, 5.4409794*^7, 
  81.721, 29.1, 5.732, 3.12, 5591.597, 6.4, 202.104, 4.61, 6.3, 35.2, 79.287, 
  0.9, 67.13, 0.583}, {"MMR", "Asia", "Myanmar", "2020-06-08", 244., 2., 
  2.286, 6., 0., 0., 4.484, 0.037, 0.042, 0.11, 0., 0., 0.82, "", "", "", "", 
  "", "", "", "", 1892., 39211., 0.721, 0.035, 1733., 0.032, 0.001, 758.1, 
  "samples tested", "", "", "", "", "", "", "", "", "", 80.56, 5.4409794*^7, 
  81.721, 29.1, 5.732, 3.12, 5591.597, 6.4, 202.104, 4.61, 6.3, 35.2, 79.287, 
  0.9, 67.13, 0.583}, {"MMR", "Asia", "Myanmar", "2020-06-09", 246., 2., 2., 
  6., 0., 0., 4.521, 0.037, 0.037, 0.11, 0., 0., 0.83, "", "", "", "", "", 
  "", "", "", 1389., 40600., 0.746, 0.026, 1764., 0.032, 0.001, 882., 
  "samples tested", "", "", "", "", "", "", "", "", "", 80.56, 5.4409794*^7, 
  81.721, 29.1, 5.732, 3.12, 5591.597, 6.4, 202.104, 4.61, 6.3, 35.2, 79.287, 
  0.9, 67.13, 0.583}, {"MMR", "Asia", "Myanmar", "2020-06-10", 248., 2., 
  2.143, 6., 0., 0., 4.558, 0.037, 0.039, 0.11, 0., 0., 0.84, "", "", "", "", 
  "", "", "", "", 1816., 42416., 0.78, 0.033, 1785., 0.033, 0.001, 832.9, 
  "samples tested", "", "", "", "", "", "", "", "", "", 80.56, 5.4409794*^7, 
  81.721, 29.1, 5.732, 3.12, 5591.597, 6.4, 202.104, 4.61, 6.3, 35.2, 79.287, 
  0.9, 67.13, 0.583}, {"MMR", "Asia", "Myanmar", "2020-06-11", 260., 12., 
  3.429, 6., 0., 0., 4.779, 0.221, 0.063, 0.11, 0., 0., 0.85, "", "", "", "", 
  "", "", "", "", 1520., 43936., 0.808, 0.028, 1748., 0.032, 0.002, 509.8, 
  "samples tested", "", "", "", "", "", "", "", "", "", 80.56, 5.4409794*^7, 
  81.721, 29.1, 5.732, 3.12, 5591.597, 6.4, 202.104, 4.61, 6.3, 35.2, 79.287, 
  0.9, 67.13, 0.583}, {"MMR", "Asia", "Myanmar", "2020-06-12", 261., 1., 
  3.571, 6., 0., 0., 4.797, 0.018, 0.066, 0.11, 0., 0., 0.79, "", "", "", "", 
  "", "", "", "", 1990., 45926., 0.844, 0.037, 1763., 0.032, 0.002, 493.7, 
  "samples tested", "", "", "", "", "", "", "", "", "", 80.56, 5.4409794*^7, 
  81.721, 29.1, 5.732, 3.12, 5591.597, 6.4, 202.104, 4.61, 6.3, 35.2, 79.287, 
  0.9, 67.13, 0.583}, {"MMR", "Asia", "Myanmar", "2020-06-13", 261., 0., 3., 
  6., 0., 0., 4.797, 0., 0.055, 0.11, 0., 0., 0.73, "", "", "", "", "", "", 
  "", "", 1784., 47710., 0.877, 0.033, 1754., 0.032, 0.002, 584.7, 
  "samples tested", "", "", "", "", "", "", "", "", "", 80.56, 5.4409794*^7, 
  81.721, 29.1, 5.732, 3.12, 5591.597, 6.4, 202.104, 4.61, 6.3, 35.2, 79.287, 
  0.9, 67.13, 0.583}, {"MMR", "Asia", "Myanmar", "2020-06-14", 261., 0., 
  2.714, 6., 0., 0., 4.797, 0., 0.05, 0.11, 0., 0., 0.69, "", "", "", "", "", 
  "", "", "", 2019., 49729., 0.914, 0.037, 1773., 0.033, 0.002, 653.3, 
  "samples tested", "", "", "", "", "", "", "", "", "", 80.56, 5.4409794*^7, 
  81.721, 29.1, 5.732, 3.12, 5591.597, 6.4, 202.104, 4.61, 6.3, 35.2, 79.287, 
  0.9, 67.13, 0.583}, {"MMR", "Asia", "Myanmar", "2020-06-15", 262., 1., 
  2.571, 6., 0., 0., 4.815, 0.018, 0.047, 0.11, 0., 0., 0.66, "", "", "", "", 
  "", "", "", "", 1722., 51451., 0.946, 0.032, 1749., 0.032, 0.001, 680.3, 
  "samples tested", "", "", "", "", "", "", "", "", "", 80.56, 5.4409794*^7, 
  81.721, 29.1, 5.732, 3.12, 5591.597, 6.4, 202.104, 4.61, 6.3, 35.2, 79.287, 
  0.9, 67.13, 0.583}, {"MMR", "Asia", "Myanmar", "2020-06-16", 262., 0., 
  2.286, 6., 0., 0., 4.815, 0., 0.042, 0.11, 0., 0., 0.64, "", "", "", "", 
  "", "", "", "", 1900., 53351., 0.981, 0.035, 1822., 0.033, 0.001, 797., 
  "samples tested", "", "", "", "", "", "", "", "", "", 80.56, 5.4409794*^7, 
  81.721, 29.1, 5.732, 3.12, 5591.597, 6.4, 202.104, 4.61, 6.3, 35.2, 79.287, 
  0.9, 67.13, 0.583}, {"MMR", "Asia", "Myanmar", "2020-06-17", 262., 0., 2., 
  6., 0., 0., 4.815, 0., 0.037, 0.11, 0., 0., 0.63, "", "", "", "", "", "", 
  "", "", 2061., 55412., 1.018, 0.038, 1857., 0.034, 0.001, 928.5, 
  "samples tested", "", "", "", "", "", "", "", "", "", 80.56, 5.4409794*^7, 
  81.721, 29.1, 5.732, 3.12, 5591.597, 6.4, 202.104, 4.61, 6.3, 35.2, 79.287, 
  0.9, 67.13, 0.583}, {"MMR", "Asia", "Myanmar", "2020-06-18", 286., 24., 
  3.714, 6., 0., 0., 5.256, 0.441, 0.068, 0.11, 0., 0., 0.62, "", "", "", "", 
  "", "", "", "", 1314., 56726., 1.043, 0.024, 1827., 0.034, 0.002, 491.9, 
  "samples tested", "", "", "", "", "", "", "", "", "", 80.56, 5.4409794*^7, 
  81.721, 29.1, 5.732, 3.12, 5591.597, 6.4, 202.104, 4.61, 6.3, 35.2, 79.287, 
  0.9, 67.13, 0.583}, {"MMR", "Asia", "Myanmar", "2020-06-19", 286., 0., 
  3.571, 6., 0., 0., 5.256, 0., 0.066, 0.11, 0., 0., 0.62, "", "", "", "", 
  "", "", "", "", 1904., 58630., 1.078, 0.035, 1815., 0.033, 0.002, 508.3, 
  "samples tested", "", "", "", "", "", "", "", "", "", 80.56, 5.4409794*^7, 
  81.721, 29.1, 5.732, 3.12, 5591.597, 6.4, 202.104, 4.61, 6.3, 35.2, 79.287, 
  0.9, 67.13, 0.583}, {"MMR", "Asia", "Myanmar", "2020-06-20", 287., 1., 
  3.714, 6., 0., 0., 5.275, 0.018, 0.068, 0.11, 0., 0., 0.62, "", "", "", "", 
  "", "", "", "", 1498., 60128., 1.105, 0.028, 1774., 0.033, 0.002, 477.7, 
  "samples tested", "", "", "", "", "", "", "", "", "", 80.56, 5.4409794*^7, 
  81.721, 29.1, 5.732, 3.12, 5591.597, 6.4, 202.104, 4.61, 6.3, 35.2, 79.287, 
  0.9, 67.13, 0.583}, {"MMR", "Asia", "Myanmar", "2020-06-21", 290., 3., 
  4.143, 6., 0., 0., 5.33, 0.055, 0.076, 0.11, 0., 0., 0.63, "", "", "", "", 
  "", "", "", "", 1942., 62070., 1.141, 0.036, 1763., 0.032, 0.002, 425.5, 
  "samples tested", "", "", "", "", "", "", "", "", "", 80.56, 5.4409794*^7, 
  81.721, 29.1, 5.732, 3.12, 5591.597, 6.4, 202.104, 4.61, 6.3, 35.2, 79.287, 
  0.9, 67.13, 0.583}, {"MMR", "Asia", "Myanmar", "2020-06-22", 291., 1., 
  4.143, 6., 0., 0., 5.348, 0.018, 0.076, 0.11, 0., 0., 0.64, "", "", "", "", 
  "", "", "", "", 1348., 63418., 1.166, 0.025, 1710., 0.031, 0.002, 412.7, 
  "samples tested", "", "", "", "", "", "", "", "", "", 80.56, 5.4409794*^7, 
  81.721, 29.1, 5.732, 3.12, 5591.597, 6.4, 202.104, 4.61, 6.3, 35.2, 79.287, 
  0.9, 67.13, 0.583}, {"MMR", "Asia", "Myanmar", "2020-06-23", 292., 1., 
  4.286, 6., 0., 0., 5.367, 0.018, 0.079, 0.11, 0., 0., 0.65, "", "", "", "", 
  "", "", "", "", 1114., 64532., 1.186, 0.02, 1597., 0.029, 0.003, 372.6, 
  "samples tested", "", "", "", "", "", "", "", "", "", 80.56, 5.4409794*^7, 
  81.721, 29.1, 5.732, 3.12, 5591.597, 6.4, 202.104, 4.61, 6.3, 35.2, 79.287, 
  0.9, 67.13, 0.583}, {"MMR", "Asia", "Myanmar", "2020-06-24", 293., 1., 
  4.429, 6., 0., 0., 5.385, 0.018, 0.081, 0.11, 0., 0., 0.66, "", "", "", "", 
  "", "", "", "", 1821., 66353., 1.22, 0.033, 1563., 0.029, 0.003, 352.9, 
  "samples tested", "", "", "", "", "", "", "", "", "", 80.56, 5.4409794*^7, 
  81.721, 29.1, 5.732, 3.12, 5591.597, 6.4, 202.104, 4.61, 6.3, 35.2, 79.287, 
  0.9, 67.13, 0.583}, {"MMR", "Asia", "Myanmar", "2020-06-25", 293., 0., 1., 
  6., 0., 0., 5.385, 0., 0.018, 0.11, 0., 0., 0.68, "", "", "", "", "", "", 
  "", "", 2051., 68404., 1.257, 0.038, 1668., 0.031, 0.001, 1668., 
  "samples tested", "", "", "", "", "", "", "", "", "", 80.56, 5.4409794*^7, 
  81.721, 29.1, 5.732, 3.12, 5591.597, 6.4, 202.104, 4.61, 6.3, 35.2, 79.287, 
  0.9, 67.13, 0.583}, {"MMR", "Asia", "Myanmar", "2020-06-26", 293., 0., 1., 
  6., 0., 0., 5.385, 0., 0.018, 0.11, 0., 0., 0.72, "", "", "", "", "", "", 
  "", "", 1862., 70266., 1.291, 0.034, 1662., 0.031, 0.001, 1662., 
  "samples tested", "", "", "", "", "", "", "", "", "", 80.56, 5.4409794*^7, 
  81.721, 29.1, 5.732, 3.12, 5591.597, 6.4, 202.104, 4.61, 6.3, 35.2, 79.287, 
  0.9, 67.13, 0.583}, {"MMR", "Asia", "Myanmar", "2020-06-27", 296., 3., 
  1.286, 6., 0., 0., 5.44, 0.055, 0.024, 0.11, 0., 0., 0.76, "", "", "", "", 
  "", "", "", "", 1426., 71692., 1.318, 0.026, 1652., 0.03, 0.001, 1284.6, 
  "samples tested", "", "", "", "", "", "", "", "", "", 80.56, 5.4409794*^7, 
  81.721, 29.1, 5.732, 3.12, 5591.597, 6.4, 202.104, 4.61, 6.3, 35.2, 79.287, 
  0.9, 67.13, 0.583}, {"MMR", "Asia", "Myanmar", "2020-06-28", 299., 3., 
  1.286, 6., 0., 0., 5.495, 0.055, 0.024, 0.11, 0., 0., 0.8, "", "", "", "", 
  "", "", "", "", 1586., 73278., 1.347, 0.029, 1601., 0.029, 0.001, 1244.9, 
  "samples tested", "", "", "", "", "", "", "", "", "", 80.56, 5.4409794*^7, 
  81.721, 29.1, 5.732, 3.12, 5591.597, 6.4, 202.104, 4.61, 6.3, 35.2, 79.287, 
  0.9, 67.13, 0.583}, {"MMR", "Asia", "Myanmar", "2020-06-29", 299., 0., 
  1.143, 6., 0., 0., 5.495, 0., 0.021, 0.11, 0., 0., 0.83, "", "", "", "", 
  "", "", "", "", 1700., 74978., 1.378, 0.031, 1651., 0.03, 0.001, 1444.4, 
  "samples tested", "", "", "", "", "", "", "", "", "", 80.56, 5.4409794*^7, 
  81.721, 29.1, 5.732, 3.12, 5591.597, 6.4, 202.104, 4.61, 6.3, 35.2, 79.287, 
  0.9, 67.13, 0.583}, {"MMR", "Asia", "Myanmar", "2020-06-30", 299., 0., 1., 
  6., 0., 0., 5.495, 0., 0.018, 0.11, 0., 0., 0.87, "", "", "", "", "", "", 
  "", "", 1337., 76315., 1.403, 0.025, 1683., 0.031, 0.001, 1683., 
  "samples tested", "", "", "", "", "", "", "", "", "", 80.56, 5.4409794*^7, 
  81.721, 29.1, 5.732, 3.12, 5591.597, 6.4, 202.104, 4.61, 6.3, 35.2, 79.287, 
  0.9, 67.13, 0.583}, {"MMR", "Asia", "Myanmar", "2020-07-01", 303., 4., 
  1.429, 6., 0., 0., 5.569, 0.074, 0.026, 0.11, 0., 0., 0.91, "", "", "", "", 
  "", "", "", "", 1451., 77766., 1.429, 0.027, 1630., 0.03, 0.001, 1140.7, 
  "samples tested", "", "", "", "", "", "", "", "", "", 80.56, 5.4409794*^7, 
  81.721, 29.1, 5.732, 3.12, 5591.597, 6.4, 202.104, 4.61, 6.3, 35.2, 79.287, 
  0.9, 67.13, 0.583}, {"MMR", "Asia", "Myanmar", "2020-07-02", 304., 1., 
  1.571, 6., 0., 0., 5.587, 0.018, 0.029, 0.11, 0., 0., 0.94, "", "", "", "", 
  "", "", "", "", 1306., 79072., 1.453, 0.024, 1524., 0.028, 0.001, 970.1, 
  "samples tested", "", "", "", "", "", "", "", "", "", 80.56, 5.4409794*^7, 
  81.721, 29.1, 5.732, 3.12, 5591.597, 6.4, 202.104, 4.61, 6.3, 35.2, 79.287, 
  0.9, 67.13, 0.583}, {"MMR", "Asia", "Myanmar", "2020-07-03", 306., 2., 
  1.857, 6., 0., 0., 5.624, 0.037, 0.034, 0.11, 0., 0., 0.97, "", "", "", "", 
  "", "", "", "", 1535., 80607., 1.481, 0.028, 1477., 0.027, 0.001, 795.4, 
  "samples tested", "", "", "", "", "", "", "", "", "", 80.56, 5.4409794*^7, 
  81.721, 29.1, 5.732, 3.12, 5591.597, 6.4, 202.104, 4.61, 6.3, 35.2, 79.287, 
  0.9, 67.13, 0.583}, {"MMR", "Asia", "Myanmar", "2020-07-04", 313., 7., 
  2.429, 6., 0., 0., 5.753, 0.129, 0.045, 0.11, 0., 0., 1., "", "", "", "", 
  "", "", "", "", 1370., 81977., 1.507, 0.025, 1469., 0.027, 0.002, 604.8, 
  "samples tested", "", "", "", "", "", "", "", "", "", 80.56, 5.4409794*^7, 
  81.721, 29.1, 5.732, 3.12, 5591.597, 6.4, 202.104, 4.61, 6.3, 35.2, 79.287, 
  0.9, 67.13, 0.583}, {"MMR", "Asia", "Myanmar", "2020-07-05", 313., 0., 2., 
  6., 0., 0., 5.753, 0., 0.037, 0.11, 0., 0., 0.99, "", "", "", "", "", "", 
  "", "", 1562., 83539., 1.535, 0.029, 1466., 0.027, 0.001, 733., 
  "samples tested", "", "", "", "", "", "", "", "", "", 80.56, 5.4409794*^7, 
  81.721, 29.1, 5.732, 3.12, 5591.597, 6.4, 202.104, 4.61, 6.3, 35.2, 79.287, 
  0.9, 67.13, 0.583}, {"MMR", "Asia", "Myanmar", "2020-07-06", 316., 3., 
  2.429, 6., 0., 0., 5.808, 0.055, 0.045, 0.11, 0., 0., 0.99, "", "", "", "", 
  "", "", "", "", 934., 84473., 1.553, 0.017, 1356., 0.025, 0.002, 558.3, 
  "samples tested", "", "", "", "", "", "", "", "", "", 80.56, 5.4409794*^7, 
  81.721, 29.1, 5.732, 3.12, 5591.597, 6.4, 202.104, 4.61, 6.3, 35.2, 79.287, 
  0.9, 67.13, 0.583}, {"MMR", "Asia", "Myanmar", "2020-07-07", 316., 0., 
  2.429, 6., 0., 0., 5.808, 0., 0.045, 0.11, 0., 0., 0.98, "", "", "", "", 
  "", "", "", "", "", "", "", "", 1333., 0.024, 0.002, 548.8, 
  "samples tested", "", "", "", "", "", "", "", "", "", 80.56, 5.4409794*^7, 
  81.721, 29.1, 5.732, 3.12, 5591.597, 6.4, 202.104, 4.61, 6.3, 35.2, 79.287, 
  0.9, 67.13, 0.583}, {"MMR", "Asia", "Myanmar", "2020-07-08", 317., 1., 2., 
  6., 0., 0., 5.826, 0.018, 0.037, 0.11, 0., 0., 0.99, "", "", "", "", "", 
  "", "", "", "", 86821., 1.596, "", 1294., 0.024, 0.002, 647., 
  "samples tested", "", "", "", "", "", "", "", "", "", 80.56, 5.4409794*^7, 
  81.721, 29.1, 5.732, 3.12, 5591.597, 6.4, 202.104, 4.61, 6.3, 35.2, 79.287, 
  0.9, 67.13, 0.583}, {"MMR", "Asia", "Myanmar", "2020-07-09", 321., 4., 
  2.429, 6., 0., 0., 5.9, 0.074, 0.045, 0.11, 0., 0., 1., "", "", "", "", "", 
  "", "", "", 1413., 88234., 1.622, 0.026, 1309., 0.024, 0.002, 538.9, 
  "samples tested", "", "", "", "", "", "", "", "", "", 80.56, 5.4409794*^7, 
  81.721, 29.1, 5.732, 3.12, 5591.597, 6.4, 202.104, 4.61, 6.3, 35.2, 79.287, 
  0.9, 67.13, 0.583}, {"MMR", "Asia", "Myanmar", "2020-07-10", 326., 5., 
  2.857, 6., 0., 0., 5.992, 0.092, 0.053, 0.11, 0., 0., 1., "", "", "", "", 
  "", "", "", "", 1679., 89913., 1.653, 0.031, 1329., 0.024, 0.002, 465.2, 
  "samples tested", "", "", "", "", "", "", "", "", "", 80.56, 5.4409794*^7, 
  81.721, 29.1, 5.732, 3.12, 5591.597, 6.4, 202.104, 4.61, 6.3, 35.2, 79.287, 
  0.9, 67.13, 0.583}, {"MMR", "Asia", "Myanmar", "2020-07-11", 330., 4., 
  2.429, 6., 0., 0., 6.065, 0.074, 0.045, 0.11, 0., 0., 0.98, "", "", "", "", 
  "", "", "", "", 1566., 91479., 1.681, 0.029, 1357., 0.025, 0.002, 558.7, 
  "samples tested", "", "", "", "", "", "", "", "", "", 80.56, 5.4409794*^7, 
  81.721, 29.1, 5.732, 3.12, 5591.597, 6.4, 202.104, 4.61, 6.3, 35.2, 79.287, 
  0.9, 67.13, 0.583}, {"MMR", "Asia", "Myanmar", "2020-07-12", 331., 1., 
  2.571, 6., 0., 0., 6.083, 0.018, 0.047, 0.11, 0., 0., 0.95, "", "", "", "", 
  "", "", "", "", 1697., 93176., 1.712, 0.031, 1377., 0.025, 0.002, 535.6, 
  "samples tested", "", "", "", "", "", "", "", "", "", 80.56, 5.4409794*^7, 
  81.721, 29.1, 5.732, 3.12, 5591.597, 6.4, 202.104, 4.61, 6.3, 35.2, 79.287, 
  0.9, 67.13, 0.583}, {"MMR", "Asia", "Myanmar", "2020-07-13", 336., 5., 
  2.857, 6., 0., 0., 6.175, 0.092, 0.053, 0.11, 0., 0., 0.92, "", "", "", "", 
  "", "", "", "", 992., 94168., 1.731, 0.018, 1385., 0.025, 0.002, 484.8, 
  "samples tested", "", "", "", "", "", "", "", "", "", 80.56, 5.4409794*^7, 
  81.721, 29.1, 5.732, 3.12, 5591.597, 6.4, 202.104, 4.61, 6.3, 35.2, 79.287, 
  0.9, 67.13, 0.583}, {"MMR", "Asia", "Myanmar", "2020-07-14", 337., 1., 3., 
  6., 0., 0., 6.194, 0.018, 0.055, 0.11, 0., 0., 0.88, "", "", "", "", "", 
  "", "", "", 704., 94872., 1.744, 0.013, 1318., 0.024, 0.002, 439.3, 
  "samples tested", "", "", "", "", "", "", "", "", "", 80.56, 5.4409794*^7, 
  81.721, 29.1, 5.732, 3.12, 5591.597, 6.4, 202.104, 4.61, 6.3, 35.2, 79.287, 
  0.9, 67.13, 0.583}, {"MMR", "Asia", "Myanmar", "2020-07-15", 337., 0., 
  2.857, 6., 0., 0., 6.194, 0., 0.053, 0.11, 0., 0., 0.84, "", "", "", "", 
  "", "", "", "", 1452., 96324., 1.77, 0.027, 1358., 0.025, 0.002, 475.3, 
  "samples tested", "", "", "", "", "", "", "", "", "", 80.56, 5.4409794*^7, 
  81.721, 29.1, 5.732, 3.12, 5591.597, 6.4, 202.104, 4.61, 6.3, 35.2, 79.287, 
  0.9, 67.13, 0.583}, {"MMR", "Asia", "Myanmar", "2020-07-16", 339., 2., 
  2.571, 6., 0., 0., 6.23, 0.037, 0.047, 0.11, 0., 0., 0.82, "", "", "", "", 
  "", "", "", "", 1327., 97651., 1.795, 0.024, 1345., 0.025, 0.002, 523.1, 
  "samples tested", "", "", "", "", "", "", "", "", "", 80.56, 5.4409794*^7, 
  81.721, 29.1, 5.732, 3.12, 5591.597, 6.4, 202.104, 4.61, 6.3, 35.2, 79.287, 
  0.9, 67.13, 0.583}, {"MMR", "Asia", "Myanmar", "2020-07-17", 339., 0., 
  1.857, 6., 0., 0., 6.23, 0., 0.034, 0.11, 0., 0., 0.8, "", "", "", "", "", 
  "", "", "", 1651., 99302., 1.825, 0.03, 1341., 0.025, 0.001, 722.1, 
  "samples tested", "", "", "", "", "", "", "", "", "", 80.56, 5.4409794*^7, 
  81.721, 29.1, 5.732, 3.12, 5591.597, 6.4, 202.104, 4.61, 6.3, 35.2, 79.287, 
  0.9, 67.13, 0.583}, {"MMR", "Asia", "Myanmar", "2020-07-18", 340., 1., 
  1.429, 6., 0., 0., 6.249, 0.018, 0.026, 0.11, 0., 0., 0.79, "", "", "", "", 
  "", "", "", "", 1649., 100951., 1.855, 0.03, 1353., 0.025, 0.001, 946.8, 
  "samples tested", "", "", "", "", "", "", "", "", "", 80.56, 5.4409794*^7, 
  81.721, 29.1, 5.732, 3.12, 5591.597, 6.4, 202.104, 4.61, 6.3, 35.2, 79.287, 
  0.9, 67.13, 0.583}, {"MMR", "Asia", "Myanmar", "2020-07-19", 341., 1., 
  1.429, 6., 0., 0., 6.267, 0.018, 0.026, 0.11, 0., 0., 0.8, "", "", "", "", 
  "", "", "", "", 1548., 102499., 1.884, 0.028, 1332., 0.024, 0.001, 932.1, 
  "samples tested", "", "", "", "", "", "", "", "", "", 80.56, 5.4409794*^7, 
  81.721, 29.1, 5.732, 3.12, 5591.597, 6.4, 202.104, 4.61, 6.3, 35.2, 79.287, 
  0.9, 67.13, 0.583}, {"MMR", "Asia", "Myanmar", "2020-07-20", 341., 0., 
  0.714, 6., 0., 0., 6.267, 0., 0.013, 0.11, 0., 0., 0.8, "", "", "", "", "", 
  "", "", "", 1389., 103888., 1.909, 0.026, 1389., 0.026, 0.001, 1945.4, 
  "samples tested", "", "", "", "", "", "", "", "", "", 80.56, 5.4409794*^7, 
  81.721, 29.1, 5.732, 3.12, 5591.597, 6.4, 202.104, 4.61, 6.3, 35.2, 79.287, 
  0.9, 67.13, 0.583}, {"MMR", "Asia", "Myanmar", "2020-07-21", 341., 0., 
  0.571, 6., 0., 0., 6.267, 0., 0.011, 0.11, 0., 0., 0.82, "", "", "", "", 
  "", "", "", "", 986., 104874., 1.927, 0.018, 1429., 0.026, 0., 2502.6, 
  "samples tested", "", "", "", "", "", "", "", "", "", 76.85, 5.4409794*^7, 
  81.721, 29.1, 5.732, 3.12, 5591.597, 6.4, 202.104, 4.61, 6.3, 35.2, 79.287, 
  0.9, 67.13, 0.583}, {"MMR", "Asia", "Myanmar", "2020-07-22", 343., 2., 
  0.857, 6., 0., 0., 6.304, 0.037, 0.016, 0.11, 0., 0., 0.85, "", "", "", "", 
  "", "", "", "", 761., 105635., 1.941, 0.014, 1330., 0.024, 0.001, 1551.9, 
  "samples tested", "", "", "", "", "", "", "", "", "", 76.85, 5.4409794*^7, 
  81.721, 29.1, 5.732, 3.12, 5591.597, 6.4, 202.104, 4.61, 6.3, 35.2, 79.287, 
  0.9, 67.13, 0.583}, {"MMR", "Asia", "Myanmar", "2020-07-23", 343., 0., 
  0.571, 6., 0., 0., 6.304, 0., 0.011, 0.11, 0., 0., 0.86, "", "", "", "", 
  "", "", "", "", 1038., 106673., 1.961, 0.019, 1289., 0.024, 0., 2257.4, 
  "samples tested", "", "", "", "", "", "", "", "", "", 76.85, 5.4409794*^7, 
  81.721, 29.1, 5.732, 3.12, 5591.597, 6.4, 202.104, 4.61, 6.3, 35.2, 79.287, 
  0.9, 67.13, 0.583}, {"MMR", "Asia", "Myanmar", "2020-07-24", 346., 3., 1., 
  6., 0., 0., 6.359, 0.055, 0.018, 0.11, 0., 0., 0.89, "", "", "", "", "", 
  "", "", "", 1255., 107928., 1.984, 0.023, 1232., 0.023, 0.001, 1232., 
  "samples tested", "", "", "", "", "", "", "", "", "", 76.85, 5.4409794*^7, 
  81.721, 29.1, 5.732, 3.12, 5591.597, 6.4, 202.104, 4.61, 6.3, 35.2, 79.287, 
  0.9, 67.13, 0.583}, {"MMR", "Asia", "Myanmar", "2020-07-25", 348., 2., 
  1.143, 6., 0., 0., 6.396, 0.037, 0.021, 0.11, 0., 0., 0.9, "", "", "", "", 
  "", "", "", "", 1406., 109334., 2.009, 0.026, 1198., 0.022, 0.001, 1048.1, 
  "samples tested", "", "", "", "", "", "", "", "", "", 76.85, 5.4409794*^7, 
  81.721, 29.1, 5.732, 3.12, 5591.597, 6.4, 202.104, 4.61, 6.3, 35.2, 79.287, 
  0.9, 67.13, 0.583}, {"MMR", "Asia", "Myanmar", "2020-07-26", 350., 2., 
  1.286, 6., 0., 0., 6.433, 0.037, 0.024, 0.11, 0., 0., 0.89, "", "", "", "", 
  "", "", "", "", 1192., 110526., 2.031, 0.022, 1147., 0.021, 0.001, 891.9, 
  "samples tested", "", "", "", "", "", "", "", "", "", 76.85, 5.4409794*^7, 
  81.721, 29.1, 5.732, 3.12, 5591.597, 6.4, 202.104, 4.61, 6.3, 35.2, 79.287, 
  0.9, 67.13, 0.583}, {"MMR", "Asia", "Myanmar", "2020-07-27", 350., 0., 
  1.286, 6., 0., 0., 6.433, 0., 0.024, 0.11, 0., 0., 0.88, "", "", "", "", 
  "", "", "", "", 899., 111425., 2.048, 0.017, 1077., 0.02, 0.001, 837.5, 
  "samples tested", "", "", "", "", "", "", "", "", "", 76.85, 5.4409794*^7, 
  81.721, 29.1, 5.732, 3.12, 5591.597, 6.4, 202.104, 4.61, 6.3, 35.2, 79.287, 
  0.9, 67.13, 0.583}, {"MMR", "Asia", "Myanmar", "2020-07-28", 351., 1., 
  1.429, 6., 0., 0., 6.451, 0.018, 0.026, 0.11, 0., 0., 0.87, "", "", "", "", 
  "", "", "", "", 956., 112381., 2.065, 0.018, 1072., 0.02, 0.001, 750.2, 
  "samples tested", "", "", "", "", "", "", "", "", "", 76.85, 5.4409794*^7, 
  81.721, 29.1, 5.732, 3.12, 5591.597, 6.4, 202.104, 4.61, 6.3, 35.2, 79.287, 
  0.9, 67.13, 0.583}, {"MMR", "Asia", "Myanmar", "2020-07-29", 351., 0., 
  1.143, 6., 0., 0., 6.451, 0., 0.021, 0.11, 0., 0., 0.87, "", "", "", "", 
  "", "", "", "", 1117., 113498., 2.086, 0.021, 1123., 0.021, 0.001, 982.5, 
  "samples tested", "", "", "", "", "", "", "", "", "", 76.85, 5.4409794*^7, 
  81.721, 29.1, 5.732, 3.12, 5591.597, 6.4, 202.104, 4.61, 6.3, 35.2, 79.287, 
  0.9, 67.13, 0.583}, {"MMR", "Asia", "Myanmar", "2020-07-30", 353., 2., 
  1.429, 6., 0., 0., 6.488, 0.037, 0.026, 0.11, 0., 0., 0.88, "", "", "", "", 
  "", "", "", "", 2203., 115701., 2.126, 0.04, 1290., 0.024, 0.001, 902.7, 
  "samples tested", "", "", "", "", "", "", "", "", "", 76.85, 5.4409794*^7, 
  81.721, 29.1, 5.732, 3.12, 5591.597, 6.4, 202.104, 4.61, 6.3, 35.2, 79.287, 
  0.9, 67.13, 0.583}, {"MMR", "Asia", "Myanmar", "2020-07-31", 353., 0., 1., 
  6., 0., 0., 6.488, 0., 0.018, 0.11, 0., 0., 0.87, "", "", "", "", "", "", 
  "", "", 819., 116520., 2.142, 0.015, 1227., 0.023, 0.001, 1227., 
  "samples tested", "", "", "", "", "", "", "", "", "", 76.85, 5.4409794*^7, 
  81.721, 29.1, 5.732, 3.12, 5591.597, 6.4, 202.104, 4.61, 6.3, 35.2, 79.287, 
  0.9, 67.13, 0.583}, {"MMR", "Asia", "Myanmar", "2020-08-01", 353., 0., 
  0.714, 6., 0., 0., 6.488, 0., 0.013, 0.11, 0., 0., 0.89, "", "", "", "", 
  "", "", "", "", 699., 117219., 2.154, 0.013, 1126., 0.021, 0.001, 1577., 
  "samples tested", "", "", "", "", "", "", "", "", "", 74.07, 5.4409794*^7, 
  81.721, 29.1, 5.732, 3.12, 5591.597, 6.4, 202.104, 4.61, 6.3, 35.2, 79.287, 
  0.9, 67.13, 0.583}, {"MMR", "Asia", "Myanmar", "2020-08-02", 353., 0., 
  0.429, 6., 0., 0., 6.488, 0., 0.008, 0.11, 0., 0., 0.93, "", "", "", "", 
  "", "", "", "", 908., 118127., 2.171, 0.017, 1086., 0.02, 0., 2531.5, 
  "samples tested", "", "", "", "", "", "", "", "", "", 74.07, 5.4409794*^7, 
  81.721, 29.1, 5.732, 3.12, 5591.597, 6.4, 202.104, 4.61, 6.3, 35.2, 79.287, 
  0.9, 67.13, 0.583}, {"MMR", "Asia", "Myanmar", "2020-08-03", 355., 2., 
  0.714, 6., 0., 0., 6.525, 0.037, 0.013, 0.11, 0., 0., 0.98, "", "", "", "", 
  "", "", "", "", 1015., 119142., 2.19, 0.019, 1102., 0.02, 0.001, 1543.4, 
  "samples tested", "", "", "", "", "", "", "", "", "", 74.07, 5.4409794*^7, 
  81.721, 29.1, 5.732, 3.12, 5591.597, 6.4, 202.104, 4.61, 6.3, 35.2, 79.287, 
  0.9, 67.13, 0.583}, {"MMR", "Asia", "Myanmar", "2020-08-04", 356., 1., 
  0.714, 6., 0., 0., 6.543, 0.018, 0.013, 0.11, 0., 0., 1., "", "", "", "", 
  "", "", "", "", 1150., 120292., 2.211, 0.021, 1130., 0.021, 0.001, 1582.6, 
  "samples tested", "", "", "", "", "", "", "", "", "", 74.07, 5.4409794*^7, 
  81.721, 29.1, 5.732, 3.12, 5591.597, 6.4, 202.104, 4.61, 6.3, 35.2, 79.287, 
  0.9, 67.13, 0.583}, {"MMR", "Asia", "Myanmar", "2020-08-05", 357., 1., 
  0.857, 6., 0., 0., 6.561, 0.018, 0.016, 0.11, 0., 0., 1., "", "", "", "", 
  "", "", "", "", 540., 120832., 2.221, 0.01, 1048., 0.019, 0.001, 1222.9, 
  "samples tested", "", "", "", "", "", "", "", "", "", 74.07, 5.4409794*^7, 
  81.721, 29.1, 5.732, 3.12, 5591.597, 6.4, 202.104, 4.61, 6.3, 35.2, 79.287, 
  0.9, 67.13, 0.583}, {"MMR", "Asia", "Myanmar", "2020-08-06", 357., 0., 
  0.571, 6., 0., 0., 6.561, 0., 0.011, 0.11, 0., 0., 1.02, "", "", "", "", 
  "", "", "", "", 1458., 122290., 2.248, 0.027, 941., 0.017, 0.001, 1648., 
  "samples tested", "", "", "", "", "", "", "", "", "", 74.07, 5.4409794*^7, 
  81.721, 29.1, 5.732, 3.12, 5591.597, 6.4, 202.104, 4.61, 6.3, 35.2, 79.287, 
  0.9, 67.13, 0.583}, {"MMR", "Asia", "Myanmar", "2020-08-07", 359., 2., 
  0.857, 6., 0., 0., 6.598, 0.037, 0.016, 0.11, 0., 0., 1.04, "", "", "", "", 
  "", "", "", "", 1151., 123441., 2.269, 0.021, 989., 0.018, 0.001, 1154., 
  "samples tested", "", "", "", "", "", "", "", "", "", 74.07, 5.4409794*^7, 
  81.721, 29.1, 5.732, 3.12, 5591.597, 6.4, 202.104, 4.61, 6.3, 35.2, 79.287, 
  0.9, 67.13, 0.583}, {"MMR", "Asia", "Myanmar", "2020-08-08", 359., 0., 
  0.857, 6., 0., 0., 6.598, 0., 0.016, 0.11, 0., 0., 1.06, "", "", "", "", 
  "", "", "", "", 1324., 124765., 2.293, 0.024, 1078., 0.02, 0.001, 1257.9, 
  "samples tested", "", "", "", "", "", "", "", "", "", 74.07, 5.4409794*^7, 
  81.721, 29.1, 5.732, 3.12, 5591.597, 6.4, 202.104, 4.61, 6.3, 35.2, 79.287, 
  0.9, 67.13, 0.583}, {"MMR", "Asia", "Myanmar", "2020-08-09", 360., 1., 1., 
  6., 0., 0., 6.616, 0.018, 0.018, 0.11, 0., 0., 1.09, "", "", "", "", "", 
  "", "", "", 1062., 125827., 2.313, 0.02, 1100., 0.02, 0.001, 1100., 
  "samples tested", "", "", "", "", "", "", "", "", "", 74.07, 5.4409794*^7, 
  81.721, 29.1, 5.732, 3.12, 5591.597, 6.4, 202.104, 4.61, 6.3, 35.2, 79.287, 
  0.9, 67.13, 0.583}, {"MMR", "Asia", "Myanmar", "2020-08-10", 360., 0., 
  0.714, 6., 0., 0., 6.616, 0., 0.013, 0.11, 0., 0., 1.12, "", "", "", "", 
  "", "", "", "", 1001., 126828., 2.331, 0.018, 1098., 0.02, 0.001, 1537.8, 
  "samples tested", "", "", "", "", "", "", "", "", "", 74.07, 5.4409794*^7, 
  81.721, 29.1, 5.732, 3.12, 5591.597, 6.4, 202.104, 4.61, 6.3, 35.2, 79.287, 
  0.9, 67.13, 0.583}, {"MMR", "Asia", "Myanmar", "2020-08-11", 360., 0., 
  0.571, 6., 0., 0., 6.616, 0., 0.011, 0.11, 0., 0., 1.16, "", "", "", "", 
  "", "", "", "", 898., 127726., 2.347, 0.017, 1062., 0.02, 0.001, 1859.9, 
  "samples tested", "", "", "", "", "", "", "", "", "", 74.07, 5.4409794*^7, 
  81.721, 29.1, 5.732, 3.12, 5591.597, 6.4, 202.104, 4.61, 6.3, 35.2, 79.287, 
  0.9, 67.13, 0.583}, {"MMR", "Asia", "Myanmar", "2020-08-12", 361., 1., 
  0.571, 6., 0., 0., 6.635, 0.018, 0.011, 0.11, 0., 0., 1.22, "", "", "", "", 
  "", "", "", "", 1075., 128801., 2.367, 0.02, 1138., 0.021, 0.001, 1993., 
  "samples tested", "", "", "", "", "", "", "", "", "", 74.07, 5.4409794*^7, 
  81.721, 29.1, 5.732, 3.12, 5591.597, 6.4, 202.104, 4.61, 6.3, 35.2, 79.287, 
  0.9, 67.13, 0.583}, {"MMR", "Asia", "Myanmar", "2020-08-13", 369., 8., 
  1.714, 6., 0., 0., 6.782, 0.147, 0.032, 0.11, 0., 0., 1.28, "", "", "", "", 
  "", "", "", "", 1738., 130539., 2.399, 0.032, 1178., 0.022, 0.001, 687.3, 
  "samples tested", "", "", "", "", "", "", "", "", "", 74.07, 5.4409794*^7, 
  81.721, 29.1, 5.732, 3.12, 5591.597, 6.4, 202.104, 4.61, 6.3, 35.2, 79.287, 
  0.9, 67.13, 0.583}, {"MMR", "Asia", "Myanmar", "2020-08-14", 374., 5., 
  2.143, 6., 0., 0., 6.874, 0.092, 0.039, 0.11, 0., 0., 1.34, "", "", "", "", 
  "", "", "", "", 1760., 132299., 2.432, 0.032, 1265., 0.023, 0.002, 590.3, 
  "samples tested", "", "", "", "", "", "", "", "", "", 74.07, 5.4409794*^7, 
  81.721, 29.1, 5.732, 3.12, 5591.597, 6.4, 202.104, 4.61, 6.3, 35.2, 79.287, 
  0.9, 67.13, 0.583}, {"MMR", "Asia", "Myanmar", "2020-08-15", 374., 0., 
  2.143, 6., 0., 0., 6.874, 0., 0.039, 0.11, 0., 0., 1.4, "", "", "", "", "", 
  "", "", "", 1736., 134035., 2.463, 0.032, 1324., 0.024, 0.002, 617.8, 
  "samples tested", "", "", "", "", "", "", "", "", "", 74.07, 5.4409794*^7, 
  81.721, 29.1, 5.732, 3.12, 5591.597, 6.4, 202.104, 4.61, 6.3, 35.2, 79.287, 
  0.9, 67.13, 0.583}, {"MMR", "Asia", "Myanmar", "2020-08-16", 375., 1., 
  2.143, 6., 0., 0., 6.892, 0.018, 0.039, 0.11, 0., 0., 1.47, "", "", "", "", 
  "", "", "", "", 1367., 135402., 2.489, 0.025, 1368., 0.025, 0.002, 638.4, 
  "samples tested", "", "", "", "", "", "", "", "", "", 74.07, 5.4409794*^7, 
  81.721, 29.1, 5.732, 3.12, 5591.597, 6.4, 202.104, 4.61, 6.3, 35.2, 79.287, 
  0.9, 67.13, 0.583}, {"MMR", "Asia", "Myanmar", "2020-08-17", 376., 1., 
  2.286, 6., 0., 0., 6.911, 0.018, 0.042, 0.11, 0., 0., 1.55, "", "", "", "", 
  "", "", "", "", 751., 136153., 2.502, 0.014, 1332., 0.024, 0.002, 582.7, 
  "samples tested", "", "", "", "", "", "", "", "", "", 74.07, 5.4409794*^7, 
  81.721, 29.1, 5.732, 3.12, 5591.597, 6.4, 202.104, 4.61, 6.3, 35.2, 79.287, 
  0.9, 67.13, 0.583}, {"MMR", "Asia", "Myanmar", "2020-08-18", 376., 0., 
  2.286, 6., 0., 0., 6.911, 0., 0.042, 0.11, 0., 0., 1.66, "", "", "", "", 
  "", "", "", "", 1596., 137749., 2.532, 0.029, 1432., 0.026, 0.002, 626.4, 
  "samples tested", "", "", "", "", "", "", "", "", "", 77.78, 5.4409794*^7, 
  81.721, 29.1, 5.732, 3.12, 5591.597, 6.4, 202.104, 4.61, 6.3, 35.2, 79.287, 
  0.9, 67.13, 0.583}, {"MMR", "Asia", "Myanmar", "2020-08-19", 394., 18., 
  4.714, 6., 0., 0., 7.241, 0.331, 0.087, 0.11, 0., 0., 1.78, "", "", "", "", 
  "", "", "", "", 1765., 139514., 2.564, 0.032, 1530., 0.028, 0.003, 324.6, 
  "samples tested", "", "", "", "", "", "", "", "", "", 77.78, 5.4409794*^7, 
  81.721, 29.1, 5.732, 3.12, 5591.597, 6.4, 202.104, 4.61, 6.3, 35.2, 79.287, 
  0.9, 67.13, 0.583}, {"MMR", "Asia", "Myanmar", "2020-08-20", 399., 5., 
  4.286, 6., 0., 0., 7.333, 0.092, 0.079, 0.11, 0., 0., 1.91, "", "", "", "", 
  "", "", "", "", 1530., 141044., 2.592, 0.028, 1501., 0.028, 0.003, 350.2, 
  "samples tested", "", "", "", "", "", "", "", "", "", 77.78, 5.4409794*^7, 
  81.721, 29.1, 5.732, 3.12, 5591.597, 6.4, 202.104, 4.61, 6.3, 35.2, 79.287, 
  0.9, 67.13, 0.583}, {"MMR", "Asia", "Myanmar", "2020-08-21", 435., 36., 
  8.714, 6., 0., 0., 7.995, 0.662, 0.16, 0.11, 0., 0., 2.03, "", "", "", "", 
  "", "", "", "", 1472., 142516., 2.619, 0.027, 1460., 0.027, 0.006, 167.5, 
  "samples tested", "", "", "", "", "", "", "", "", "", 77.78, 5.4409794*^7, 
  81.721, 29.1, 5.732, 3.12, 5591.597, 6.4, 202.104, 4.61, 6.3, 35.2, 79.287, 
  0.9, 67.13, 0.583}, {"MMR", "Asia", "Myanmar", "2020-08-22", 441., 6., 
  9.571, 6., 0., 0., 8.105, 0.11, 0.176, 0.11, 0., 0., 2.05, "", "", "", "", 
  "", "", "", "", 1538., 144054., 2.648, 0.028, 1431., 0.026, 0.007, 149.5, 
  "samples tested", "", "", "", "", "", "", "", "", "", 77.78, 5.4409794*^7, 
  81.721, 29.1, 5.732, 3.12, 5591.597, 6.4, 202.104, 4.61, 6.3, 35.2, 79.287, 
  0.9, 67.13, 0.583}, {"MMR", "Asia", "Myanmar", "2020-08-23", 450., 9., 
  10.714, 6., 0., 0., 8.271, 0.165, 0.197, 0.11, 0., 0., 2.09, "", "", "", 
  "", "", "", "", "", 1113., 145167., 2.668, 0.02, 1395., 0.026, 0.008, 
  130.2, "samples tested", "", "", "", "", "", "", "", "", "", 77.78, 
  5.4409794*^7, 81.721, 29.1, 5.732, 3.12, 5591.597, 6.4, 202.104, 4.61, 6.3, 
  35.2, 79.287, 0.9, 67.13, 0.583}, {"MMR", "Asia", "Myanmar", "2020-08-24", 
  474., 24., 14., 6., 0., 0., 8.712, 0.441, 0.257, 0.11, 0., 0., 2.14, "", 
  "", "", "", "", "", "", "", 870., 146037., 2.684, 0.016, 1412., 0.026, 
  0.01, 100.9, "samples tested", "", "", "", "", "", "", "", "", "", 77.78, 
  5.4409794*^7, 81.721, 29.1, 5.732, 3.12, 5591.597, 6.4, 202.104, 4.61, 6.3, 
  35.2, 79.287, 0.9, 67.13, 0.583}, {"MMR", "Asia", "Myanmar", "2020-08-25", 
  504., 30., 18.286, 6., 0., 0., 9.263, 0.551, 0.336, 0.11, 0., 0., 2.17, "", 
  "", "", "", "", "", "", "", 1783., 147820., 2.717, 0.033, 1439., 0.026, 
  0.013, 78.7, "samples tested", "", "", "", "", "", "", "", "", "", 77.78, 
  5.4409794*^7, 81.721, 29.1, 5.732, 3.12, 5591.597, 6.4, 202.104, 4.61, 6.3, 
  35.2, 79.287, 0.9, 67.13, 0.583}, {"MMR", "Asia", "Myanmar", "2020-08-26", 
  580., 76., 26.571, 6., 0., 0., 10.66, 1.397, 0.488, 0.11, 0., 0., 2.19, "", 
  "", "", "", "", "", "", "", 2041., 149861., 2.754, 0.038, 1478., 0.027, 
  0.018, 55.6, "samples tested", "", "", "", "", "", "", "", "", "", 81.48, 
  5.4409794*^7, 81.721, 29.1, 5.732, 3.12, 5591.597, 6.4, 202.104, 4.61, 6.3, 
  35.2, 79.287, 0.9, 67.13, 0.583}, {"MMR", "Asia", "Myanmar", "2020-08-27", 
  602., 22., 29., 6., 0., 0., 11.064, 0.404, 0.533, 0.11, 0., 0., 2.15, "", 
  "", "", "", "", "", "", "", 2078., 151939., 2.792, 0.038, 1556., 0.029, 
  0.019, 53.7, "samples tested", "", "", "", "", "", "", "", "", "", 81.48, 
  5.4409794*^7, 81.721, 29.1, 5.732, 3.12, 5591.597, 6.4, 202.104, 4.61, 6.3, 
  35.2, 79.287, 0.9, 67.13, 0.583}, {"MMR", "Asia", "Myanmar", "2020-08-28", 
  643., 41., 29.714, 6., 0., 0., 11.818, 0.754, 0.546, 0.11, 0., 0., 2.12, 
  "", "", "", "", "", "", "", "", 1882., 153821., 2.827, 0.035, 1615., 0.03, 
  0.018, 54.4, "samples tested", "", "", "", "", "", "", "", "", "", 81.48, 
  5.4409794*^7, 81.721, 29.1, 5.732, 3.12, 5591.597, 6.4, 202.104, 4.61, 6.3, 
  35.2, 79.287, 0.9, 67.13, 0.583}, {"MMR", "Asia", "Myanmar", "2020-08-29", 
  749., 106., 44., 6., 0., 0., 13.766, 1.948, 0.809, 0.11, 0., 0., 2.12, "", 
  "", "", "", "", "", "", "", 2221., 156042., 2.868, 0.041, 1713., 0.031, 
  0.026, 38.9, "samples tested", "", "", "", "", "", "", "", "", "", 81.48, 
  5.4409794*^7, 81.721, 29.1, 5.732, 3.12, 5591.597, 6.4, 202.104, 4.61, 6.3, 
  35.2, 79.287, 0.9, 67.13, 0.583}, {"MMR", "Asia", "Myanmar", "2020-08-30", 
  775., 26., 46.429, 6., 0., 0., 14.244, 0.478, 0.853, 0.11, 0., 0., 2.07, 
  "", "", "", "", "", "", "", "", 1801., 157843., 2.901, 0.033, 1811., 0.033, 
  0.026, 39., "samples tested", "", "", "", "", "", "", "", "", "", 81.48, 
  5.4409794*^7, 81.721, 29.1, 5.732, 3.12, 5591.597, 6.4, 202.104, 4.61, 6.3, 
  35.2, 79.287, 0.9, 67.13, 0.583}, {"MMR", "Asia", "Myanmar", "2020-08-31", 
  882., 107., 58.286, 6., 0., 0., 16.21, 1.967, 1.071, 0.11, 0., 0., 2.05, 
  "", "", "", "", "", "", "", "", 2413., 160256., 2.945, 0.044, 2031., 0.037, 
  0.029, 34.8, "samples tested", "", "", "", "", "", "", "", "", "", 81.48, 
  5.4409794*^7, 81.721, 29.1, 5.732, 3.12, 5591.597, 6.4, 202.104, 4.61, 6.3, 
  35.2, 79.287, 0.9, 67.13, 0.583}, {"MMR", "Asia", "Myanmar", "2020-09-01", 
  919., 37., 59.286, 6., 0., 0., 16.89, 0.68, 1.09, 0.11, 0., 0., 2., "", "", 
  "", "", "", "", "", "", 1912., 162168., 2.98, 0.035, 2050., 0.038, 0.029, 
  34.6, "samples tested", "", "", "", "", "", "", "", "", "", 81.48, 
  5.4409794*^7, 81.721, 29.1, 5.732, 3.12, 5591.597, 6.4, 202.104, 4.61, 6.3, 
  35.2, 79.287, 0.9, 67.13, 0.583}, {"MMR", "Asia", "Myanmar", "2020-09-02", 
  995., 76., 59.286, 6., 0., 0., 18.287, 1.397, 1.09, 0.11, 0., 0., 1.97, "", 
  "", "", "", "", "", "", "", 2098., 164266., 3.019, 0.039, 2058., 0.038, 
  0.029, 34.7, "samples tested", "", "", "", "", "", "", "", "", "", 81.48, 
  5.4409794*^7, 81.721, 29.1, 5.732, 3.12, 5591.597, 6.4, 202.104, 4.61, 6.3, 
  35.2, 79.287, 0.9, 67.13, 0.583}, {"MMR", "Asia", "Myanmar", "2020-09-03", 
  1111., 116., 72.714, 6., 0., 0., 20.419, 2.132, 1.336, 0.11, 0., 0., 1.96, 
  "", "", "", "", "", "", "", "", 2167., 166433., 3.059, 0.04, 2071., 0.038, 
  0.035, 28.5, "samples tested", "", "", "", "", "", "", "", "", "", 81.48, 
  5.4409794*^7, 81.721, 29.1, 5.732, 3.12, 5591.597, 6.4, 202.104, 4.61, 6.3, 
  35.2, 79.287, 0.9, 67.13, 0.583}, {"MMR", "Asia", "Myanmar", "2020-09-04", 
  1171., 60., 75.429, 7., 1., 0.143, 21.522, 1.103, 1.386, 0.129, 0.018, 
  0.003, 1.93, "", "", "", "", "", "", "", "", 2468., 168901., 3.104, 0.045, 
  2154., 0.04, 0.035, 28.6, "samples tested", "", "", "", "", "", "", "", "", 
  "", 81.48, 5.4409794*^7, 81.721, 29.1, 5.732, 3.12, 5591.597, 6.4, 202.104, 
  4.61, 6.3, 35.2, 79.287, 0.9, 67.13, 0.583}, 
 {"MMR", "Asia", "Myanmar", "2020-09-05", 1319., 148., 81.429, 8., 1., 0.286, 
  24.242, 2.72, 1.497, 0.147, 0.018, 0.005, 1.93, "", "", "", "", "", "", "", 
  "", 2830., 171731., 3.156, 0.052, 2241., 0.041, 0.036, 27.5, 
  "samples tested", "", "", "", "", "", "", "", "", "", 81.48, 5.4409794*^7, 
  81.721, 29.1, 5.732, 3.12, 5591.597, 6.4, 202.104, 4.61, 6.3, 35.2, 79.287, 
  0.9, 67.13, 0.583}, {"MMR", "Asia", "Myanmar", "2020-09-06", 1419., 100., 
  92., 8., 0., 0.286, 26.08, 1.838, 1.691, 0.147, 0., 0.005, 1.92, "", "", 
  "", "", "", "", "", "", 2979., 174710., 3.211, 0.055, 2410., 0.044, 0.038, 
  26.2, "samples tested", "", "", "", "", "", "", "", "", "", 81.48, 
  5.4409794*^7, 81.721, 29.1, 5.732, 3.12, 5591.597, 6.4, 202.104, 4.61, 6.3, 
  35.2, 79.287, 0.9, 67.13, 0.583}, {"MMR", "Asia", "Myanmar", "2020-09-07", 
  1518., 99., 90.857, 8., 0., 0.286, 27.899, 1.82, 1.67, 0.147, 0., 0.005, 
  1.91, "", "", "", "", "", "", "", "", 2232., 176942., 3.252, 0.041, 2384., 
  0.044, 0.038, 26.2, "samples tested", "", "", "", "", "", "", "", "", "", 
  81.48, 5.4409794*^7, 81.721, 29.1, 5.732, 3.12, 5591.597, 6.4, 202.104, 
  4.61, 6.3, 35.2, 79.287, 0.9, 67.13, 0.583}, 
 {"MMR", "Asia", "Myanmar", "2020-09-08", 1807., 289., 126.857, 12., 4., 
  0.857, 33.211, 5.312, 2.332, 0.221, 0.074, 0.016, 1.91, "", "", "", "", "", 
  "", "", "", 2529., 179471., 3.299, 0.046, 2472., 0.045, 0.051, 19.5, 
  "samples tested", "", "", "", "", "", "", "", "", "", 81.48, 5.4409794*^7, 
  81.721, 29.1, 5.732, 3.12, 5591.597, 6.4, 202.104, 4.61, 6.3, 35.2, 79.287, 
  0.9, 67.13, 0.583}, {"MMR", "Asia", "Myanmar", "2020-09-09", 2009., 202., 
  144.857, 14., 2., 1.143, 36.923, 3.713, 2.662, 0.257, 0.037, 0.021, 1.88, 
  "", "", "", "", "", "", "", "", 2852., 182323., 3.351, 0.052, 2580., 0.047, 
  0.056, 17.8, "samples tested", "", "", "", "", "", "", "", "", "", 81.48, 
  5.4409794*^7, 81.721, 29.1, 5.732, 3.12, 5591.597, 6.4, 202.104, 4.61, 6.3, 
  35.2, 79.287, 0.9, 67.13, 0.583}, {"MMR", "Asia", "Myanmar", "2020-09-10", 
  2150., 141., 148.429, 14., 0., 1.143, 39.515, 2.591, 2.728, 0.257, 0., 
  0.021, 1.85, "", "", "", "", "", "", "", "", 3151., 185474., 3.409, 0.058, 
  2720., 0.05, 0.055, 18.3, "samples tested", "", "", "", "", "", "", "", "", 
  "", 78.7, 5.4409794*^7, 81.721, 29.1, 5.732, 3.12, 5591.597, 6.4, 202.104, 
  4.61, 6.3, 35.2, 79.287, 0.9, 67.13, 0.583}, 
 {"MMR", "Asia", "Myanmar", "2020-09-11", 2422., 272., 178.714, 14., 0., 1., 
  44.514, 4.999, 3.285, 0.257, 0., 0.018, 1.83, "", "", "", "", "", "", "", 
  "", 2898., 188372., 3.462, 0.053, 2782., 0.051, 0.064, 15.6, 
  "samples tested", "", "", "", "", "", "", "", "", "", 78.7, 5.4409794*^7, 
  81.721, 29.1, 5.732, 3.12, 5591.597, 6.4, 202.104, 4.61, 6.3, 35.2, 79.287, 
  0.9, 67.13, 0.583}, {"MMR", "Asia", "Myanmar", "2020-09-12", 2796., 374., 
  211., 16., 2., 1.143, 51.388, 6.874, 3.878, 0.294, 0.037, 0.021, 1.81, "", 
  "", "", "", "", "", "", "", 3324., 191696., 3.523, 0.061, 2852., 0.052, 
  0.074, 13.5, "samples tested", "", "", "", "", "", "", "", "", "", 78.7, 
  5.4409794*^7, 81.721, 29.1, 5.732, 3.12, 5591.597, 6.4, 202.104, 4.61, 6.3, 
  35.2, 79.287, 0.9, 67.13, 0.583}, {"MMR", "Asia", "Myanmar", "2020-09-13", 
  3015., 219., 228., 24., 8., 2.286, 55.413, 4.025, 4.19, 0.441, 0.147, 
  0.042, 1.78, "", "", "", "", "", "", "", "", 3036., 194732., 3.579, 0.056, 
  2860., 0.053, 0.08, 12.5, "samples tested", "", "", "", "", "", "", "", "", 
  "", 78.7, 5.4409794*^7, 81.721, 29.1, 5.732, 3.12, 5591.597, 6.4, 202.104, 
  4.61, 6.3, 35.2, 79.287, 0.9, 67.13, 0.583}, 
 {"MMR", "Asia", "Myanmar", "2020-09-14", 3195., 180., 239.571, 32., 8., 
  3.429, 58.721, 3.308, 4.403, 0.588, 0.147, 0.063, 1.76, "", "", "", "", "", 
  "", "", "", 3062., 197794., 3.635, 0.056, 2979., 0.055, 0.08, 12.4, 
  "samples tested", "", "", "", "", "", "", "", "", "", 78.7, 5.4409794*^7, 
  81.721, 29.1, 5.732, 3.12, 5591.597, 6.4, 202.104, 4.61, 6.3, 35.2, 79.287, 
  0.9, 67.13, 0.583}, {"MMR", "Asia", "Myanmar", "2020-09-15", 3636., 441., 
  261.286, 39., 7., 3.857, 66.826, 8.105, 4.802, 0.717, 0.129, 0.071, 1.74, 
  "", "", "", "", "", "", "", "", 3572., 201366., 3.701, 0.066, 3128., 0.057, 
  0.084, 12., "samples tested", "", "", "", "", "", "", "", "", "", 78.7, 
  5.4409794*^7, 81.721, 29.1, 5.732, 3.12, 5591.597, 6.4, 202.104, 4.61, 6.3, 
  35.2, 79.287, 0.9, 67.13, 0.583}, {"MMR", "Asia", "Myanmar", "2020-09-16", 
  3894., 258., 269.286, 46., 7., 4.571, 71.568, 4.742, 4.949, 0.845, 0.129, 
  0.084, 1.72, "", "", "", "", "", "", "", "", 3794., 205160., 3.771, 0.07, 
  3262., 0.06, 0.083, 12.1, "samples tested", "", "", "", "", "", "", "", "", 
  "", 78.7, 5.4409794*^7, 81.721, 29.1, 5.732, 3.12, 5591.597, 6.4, 202.104, 
  4.61, 6.3, 35.2, 79.287, 0.9, 67.13, 0.583}, 
 {"MMR", "Asia", "Myanmar", "2020-09-17", 4299., 405., 307., 61., 15., 6.714, 
  79.012, 7.444, 5.642, 1.121, 0.276, 0.123, 1.71, "", "", "", "", "", "", 
  "", "", 3677., 208837., 3.838, 0.068, 3338., 0.061, 0.092, 10.9, 
  "samples tested", "", "", "", "", "", "", "", "", "", 78.7, 5.4409794*^7, 
  81.721, 29.1, 5.732, 3.12, 5591.597, 6.4, 202.104, 4.61, 6.3, 35.2, 79.287, 
  0.9, 67.13, 0.583}, {"MMR", "Asia", "Myanmar", "2020-09-18", 4621., 322., 
  314.143, 75., 14., 8.714, 84.93, 5.918, 5.774, 1.378, 0.257, 0.16, 1.69, 
  "", "", "", "", "", "", "", "", 3989., 212826., 3.912, 0.073, 3493., 0.064, 
  0.09, 11.1, "samples tested", "", "", "", "", "", "", "", "", "", 78.7, 
  5.4409794*^7, 81.721, 29.1, 5.732, 3.12, 5591.597, 6.4, 202.104, 4.61, 6.3, 
  35.2, 79.287, 0.9, 67.13, 0.583}, {"MMR", "Asia", "Myanmar", "2020-09-19", 
  5263., 642., 352.429, 81., 6., 9.286, 96.729, 11.799, 6.477, 1.489, 0.11, 
  0.171, 1.68, "", "", "", "", "", "", "", "", 3384., 216210., 3.974, 0.062, 
  3502., 0.064, 0.101, 9.9, "samples tested", "", "", "", "", "", "", "", "", 
  "", 78.7, 5.4409794*^7, 81.721, 29.1, 5.732, 3.12, 5591.597, 6.4, 202.104, 
  4.61, 6.3, 35.2, 79.287, 0.9, 67.13, 0.583}, 
 {"MMR", "Asia", "Myanmar", "2020-09-20", 5805., 542., 398.571, 94., 13., 
  10., 106.69, 9.961, 7.325, 1.728, 0.239, 0.184, 1.67, "", "", "", "", "", 
  "", "", "", 3977., 220187., 4.047, 0.073, 3636., 0.067, 0.11, 9.1, 
  "samples tested", "", "", "", "", "", "", "", "", "", 78.7, 5.4409794*^7, 
  81.721, 29.1, 5.732, 3.12, 5591.597, 6.4, 202.104, 4.61, 6.3, 35.2, 79.287, 
  0.9, 67.13, 0.583}, {"MMR", "Asia", "Myanmar", "2020-09-21", 6471., 666., 
  468., 100., 6., 9.714, 118.931, 12.24, 8.601, 1.838, 0.11, 0.179, 1.65, "", 
  "", "", "", "", "", "", "", 4196., 224383., 4.124, 0.077, 3798., 0.07, 
  0.123, 8.1, "samples tested", "", "", "", "", "", "", "", "", "", 78.7, 
  5.4409794*^7, 81.721, 29.1, 5.732, 3.12, 5591.597, 6.4, 202.104, 4.61, 6.3, 
  35.2, 79.287, 0.9, 67.13, 0.583}, {"MMR", "Asia", "Myanmar", "2020-09-22", 
  6959., 488., 474.714, 116., 16., 11., 127.9, 8.969, 8.725, 2.132, 0.294, 
  0.202, 1.62, "", "", "", "", "", "", "", "", 4454., 228837., 4.206, 0.082, 
  3924., 0.072, 0.121, 8.3, "samples tested", "", "", "", "", "", "", "", "", 
  "", 78.7, 5.4409794*^7, 81.721, 29.1, 5.732, 3.12, 5591.597, 6.4, 202.104, 
  4.61, 6.3, 35.2, 79.287, 0.9, 67.13, 0.583}, 
 {"MMR", "Asia", "Myanmar", "2020-09-23", 7827., 868., 561.857, 133., 17., 
  12.429, 143.853, 15.953, 10.326, 2.444, 0.312, 0.228, 1.6, "", "", "", "", 
  "", "", "", "", 4589., 233426., 4.29, 0.084, 4038., 0.074, 0.139, 7.2, 
  "samples tested", "", "", "", "", "", "", "", "", "", 78.7, 5.4409794*^7, 
  81.721, 29.1, 5.732, 3.12, 5591.597, 6.4, 202.104, 4.61, 6.3, 35.2, 79.287, 
  0.9, 67.13, 0.583}, {"MMR", "Asia", "Myanmar", "2020-09-24", 8515., 688., 
  602.286, 155., 22., 13.429, 156.498, 12.645, 11.069, 2.849, 0.404, 0.247, 
  1.57, "", "", "", "", "", "", "", "", 4812., 238238., 4.379, 0.088, 4200., 
  0.077, 0.143, 7., "samples tested", "", "", "", "", "", "", "", "", "", 
  78.7, 5.4409794*^7, 81.721, 29.1, 5.732, 3.12, 5591.597, 6.4, 202.104, 
  4.61, 6.3, 35.2, 79.287, 0.9, 67.13, 0.583}, 
 {"MMR", "Asia", "Myanmar", "2020-09-25", 9112., 597., 641.571, 174., 19., 
  14.143, 167.47, 10.972, 11.791, 3.198, 0.349, 0.26, 1.54, "", "", "", "", 
  "", "", "", "", 4219., 242457., 4.456, 0.078, 4233., 0.078, 0.152, 6.6, 
  "samples tested", "", "", "", "", "", "", "", "", "", 78.7, 5.4409794*^7, 
  81.721, 29.1, 5.732, 3.12, 5591.597, 6.4, 202.104, 4.61, 6.3, 35.2, 79.287, 
  0.9, 67.13, 0.583}, {"MMR", "Asia", "Myanmar", "2020-09-26", 9991., 879., 
  675.429, 198., 24., 16.714, 183.625, 16.155, 12.414, 3.639, 0.441, 0.307, 
  1.52, "", "", "", "", "", "", "", "", 2697., 245154., 4.506, 0.05, 4135., 
  0.076, 0.163, 6.1, "samples tested", "", "", "", "", "", "", "", "", "", 
  81.02, 5.4409794*^7, 81.721, 29.1, 5.732, 3.12, 5591.597, 6.4, 202.104, 
  4.61, 6.3, 35.2, 79.287, 0.9, 67.13, 0.583}, 
 {"MMR", "Asia", "Myanmar", "2020-09-27", 10734., 743., 704.143, 226., 28., 
  18.857, 197.281, 13.656, 12.941, 4.154, 0.515, 0.347, 1.5, "", "", "", "", 
  "", "", "", "", 4576., 249730., 4.59, 0.084, 4220., 0.078, 0.167, 6., 
  "samples tested", "", "", "", "", "", "", "", "", "", 81.02, 5.4409794*^7, 
  81.721, 29.1, 5.732, 3.12, 5591.597, 6.4, 202.104, 4.61, 6.3, 35.2, 79.287, 
  0.9, 67.13, 0.583}, {"MMR", "Asia", "Myanmar", "2020-09-28", 11631., 897., 
  737.143, 256., 30., 22.286, 213.767, 16.486, 13.548, 4.705, 0.551, 0.41, 
  1.48, "", "", "", "", "", "", "", "", 3974., 253704., 4.663, 0.073, 4189., 
  0.077, 0.176, 5.7, "samples tested", "", "", "", "", "", "", "", "", "", 
  81.02, 5.4409794*^7, 81.721, 29.1, 5.732, 3.12, 5591.597, 6.4, 202.104, 
  4.61, 6.3, 35.2, 79.287, 0.9, 67.13, 0.583}, 
 {"MMR", "Asia", "Myanmar", "2020-09-29", 12425., 794., 780.857, 284., 28., 
  24., 228.36, 14.593, 14.351, 5.22, 0.515, 0.441, 1.46, "", "", "", "", "", 
  "", "", "", 4897., 258601., 4.753, 0.09, 4252., 0.078, 0.184, 5.4, 
  "samples tested", "", "", "", "", "", "", "", "", "", 81.02, 5.4409794*^7, 
  81.721, 29.1, 5.732, 3.12, 5591.597, 6.4, 202.104, 4.61, 6.3, 35.2, 79.287, 
  0.9, 67.13, 0.583}, {"MMR", "Asia", "Myanmar", "2020-09-30", 13373., 948., 
  792.286, 310., 26., 25.286, 245.783, 17.423, 14.561, 5.698, 0.478, 0.465, 
  1.44, "", "", "", "", "", "", "", "", 5262., 263863., 4.85, 0.097, 4348., 
  0.08, 0.182, 5.5, "samples tested", "", "", "", "", "", "", "", "", "", 
  81.02, 5.4409794*^7, 81.721, 29.1, 5.732, 3.12, 5591.597, 6.4, 202.104, 
  4.61, 6.3, 35.2, 79.287, 0.9, 67.13, 0.583}, 
 {"MMR", "Asia", "Myanmar", "2020-10-01", 14383., 1010., 838.286, 321., 11., 
  23.714, 264.346, 18.563, 15.407, 5.9, 0.202, 0.436, 1.42, "", "", "", "", 
  "", "", "", "", 3431., 267294., 4.913, 0.063, 4151., 0.076, 0.202, 5., 
  "samples tested", "", "", "", "", "", "", "", "", "", 81.02, 5.4409794*^7, 
  81.721, 29.1, 5.732, 3.12, 5591.597, 6.4, 202.104, 4.61, 6.3, 35.2, 79.287, 
  0.9, 67.13, 0.583}, {"MMR", "Asia", "Myanmar", "2020-10-02", 15525., 1142., 
  916.143, 353., 32., 25.571, 285.335, 20.989, 16.838, 6.488, 0.588, 0.47, 
  1.4, "", "", "", "", "", "", "", "", 4587., 271881., 4.997, 0.084, 4203., 
  0.077, 0.218, 4.6, "samples tested", "", "", "", "", "", "", "", "", "", 
  81.02, 5.4409794*^7, 81.721, 29.1, 5.732, 3.12, 5591.597, 6.4, 202.104, 
  4.61, 6.3, 35.2, 79.287, 0.9, 67.13, 0.583}, 
 {"MMR", "Asia", "Myanmar", "2020-10-03", 16503., 978., 930.286, 371., 18., 
  24.714, 303.309, 17.975, 17.098, 6.819, 0.331, 0.454, 1.38, "", "", "", "", 
  "", "", "", "", 6195., 278076., 5.111, 0.114, 4703., 0.086, 0.198, 5.1, 
  "samples tested", "", "", "", "", "", "", "", "", "", 81.02, 5.4409794*^7, 
  81.721, 29.1, 5.732, 3.12, 5591.597, 6.4, 202.104, 4.61, 6.3, 35.2, 79.287, 
  0.9, 67.13, 0.583}, {"MMR", "Asia", "Myanmar", "2020-10-04", 17794., 1291., 
  1008.571, 412., 41., 26.571, 327.037, 23.727, 18.537, 7.572, 0.754, 0.488, 
  1.37, "", "", "", "", "", "", "", "", 7495., 285571., 5.249, 0.138, 5120., 
  0.094, 0.197, 5.1, "samples tested", "", "", "", "", "", "", "", "", "", 
  81.02, 5.4409794*^7, 81.721, 29.1, 5.732, 3.12, 5591.597, 6.4, 202.104, 
  4.61, 6.3, 35.2, 79.287, 0.9, 67.13, 0.583}, 
 {"MMR", "Asia", "Myanmar", "2020-10-05", 18781., 987., 1021.429, 444., 32., 
  26.857, 345.177, 18.14, 18.773, 8.16, 0.588, 0.494, 1.35, "", "", "", "", 
  "", "", "", "", 5913., 291484., 5.357, 0.109, 5397., 0.099, 0.189, 5.3, 
  "samples tested", "", "", "", "", "", "", "", "", "", 81.02, 5.4409794*^7, 
  81.721, 29.1, 5.732, 3.12, 5591.597, 6.4, 202.104, 4.61, 6.3, 35.2, 79.287, 
  0.9, 67.13, 0.583}, {"MMR", "Asia", "Myanmar", "2020-10-06", 20033., 1252., 
  1086.857, 471., 27., 26.714, 368.187, 23.011, 19.975, 8.657, 0.496, 0.491, 
  1.33, "", "", "", "", "", "", "", "", 6572., 298056., 5.478, 0.121, 5636., 
  0.104, 0.193, 5.2, "samples tested", "", "", "", "", "", "", "", "", "", 
  81.02, 5.4409794*^7, 81.721, 29.1, 5.732, 3.12, 5591.597, 6.4, 202.104, 
  4.61, 6.3, 35.2, 79.287, 0.9, 67.13, 0.583}, 
 {"MMR", "Asia", "Myanmar", "2020-10-07", 21433., 1400., 1151.429, 510., 39., 
  28.571, 393.918, 25.731, 21.162, 9.373, 0.717, 0.525, 1.32, "", "", "", "", 
  "", "", "", "", 8387., 306443., 5.632, 0.154, 6083., 0.112, 0.189, 5.3, 
  "samples tested", "", "", "", "", "", "", "", "", "", 81.02, 5.4409794*^7, 
  81.721, 29.1, 5.732, 3.12, 5591.597, 6.4, 202.104, 4.61, 6.3, 35.2, 79.287, 
  0.9, 67.13, 0.583}, {"MMR", "Asia", "Myanmar", "2020-10-08", 22445., 1012., 
  1151.714, 535., 25., 30.571, 412.518, 18.6, 21.167, 9.833, 0.459, 0.562, 
  1.3, "", "", "", "", "", "", "", "", 11322., 317765., 5.84, 0.208, 7210., 
  0.133, 0.16, 6.3, "samples tested", "", "", "", "", "", "", "", "", "", 
  81.02, 5.4409794*^7, 81.721, 29.1, 5.732, 3.12, 5591.597, 6.4, 202.104, 
  4.61, 6.3, 35.2, 79.287, 0.9, 67.13, 0.583}, 
 {"MMR", "Asia", "Myanmar", "2020-10-09", 23906., 1461., 1197.286, 566., 31., 
  30.429, 439.369, 26.852, 22.005, 10.403, 0.57, 0.559, 1.28, "", "", "", "", 
  "", "", "", "", 10712., 328477., 6.037, 0.197, 8085., 0.149, 0.148, 6.8, 
  "samples tested", "", "", "", "", "", "", "", "", "", 81.02, 5.4409794*^7, 
  81.721, 29.1, 5.732, 3.12, 5591.597, 6.4, 202.104, 4.61, 6.3, 35.2, 79.287, 
  0.9, 67.13, 0.583}, {"MMR", "Asia", "Myanmar", "2020-10-10", 26064., 2158., 
  1365.857, 598., 32., 32.429, 479.031, 39.662, 25.103, 10.991, 0.588, 0.596, 
  1.27, "", "", "", "", "", "", "", "", 14301., 342778., 6.3, 0.263, 9243., 
  0.17, 0.148, 6.8, "samples tested", "", "", "", "", "", "", "", "", "", 
  81.02, 5.4409794*^7, 81.721, 29.1, 5.732, 3.12, 5591.597, 6.4, 202.104, 
  4.61, 6.3, 35.2, 79.287, 0.9, 67.13, 0.583}, 
 {"MMR", "Asia", "Myanmar", "2020-10-11", 27974., 1910., 1454.286, 646., 48., 
  33.429, 514.135, 35.104, 26.728, 11.873, 0.882, 0.614, 1.24, "", "", "", 
  "", "", "", "", "", 15312., 358090., 6.581, 0.281, 10360., 0.19, 0.14, 7.1, 
  "samples tested", "", "", "", "", "", "", "", "", "", 81.02, 5.4409794*^7, 
  81.721, 29.1, 5.732, 3.12, 5591.597, 6.4, 202.104, 4.61, 6.3, 35.2, 79.287, 
  0.9, 67.13, 0.583}, {"MMR", "Asia", "Myanmar", "2020-10-12", 29314., 1340., 
  1504.714, 664., 18., 31.429, 538.763, 24.628, 27.655, 12.204, 0.331, 0.578, 
  1.2, "", "", "", "", "", "", "", "", 13799., 371889., 6.835, 0.254, 11486., 
  0.211, 0.131, 7.6, "samples tested", "", "", "", "", "", "", "", "", "", 
  81.02, 5.4409794*^7, 81.721, 29.1, 5.732, 3.12, 5591.597, 6.4, 202.104, 
  4.61, 6.3, 35.2, 79.287, 0.9, 67.13, 0.583}, 
 {"MMR", "Asia", "Myanmar", "2020-10-13", 30437., 1123., 1486.286, 693., 29., 
  31.714, 559.403, 20.64, 27.317, 12.737, 0.533, 0.583, 1.17, "", "", "", "", 
  "", "", "", "", 13717., 385606., 7.087, 0.252, 12507., 0.23, 0.119, 8.4, 
  "samples tested", "", "", "", "", "", "", "", "", "", 81.02, 5.4409794*^7, 
  81.721, 29.1, 5.732, 3.12, 5591.597, 6.4, 202.104, 4.61, 6.3, 35.2, 79.287, 
  0.9, 67.13, 0.583}, {"MMR", "Asia", "Myanmar", "2020-10-14", 31325., 888., 
  1413.143, 732., 39., 31.714, 575.724, 16.321, 25.972, 13.453, 0.717, 0.583, 
  1.14, "", "", "", "", "", "", "", "", 12258., 397864., 7.312, 0.225, 
  13060., 0.24, 0.108, 9.2, "samples tested", "", "", "", "", "", "", "", "", 
  "", 81.02, 5.4409794*^7, 81.721, 29.1, 5.732, 3.12, 5591.597, 6.4, 202.104, 
  4.61, 6.3, 35.2, 79.287, 0.9, 67.13, 0.583}, 
 {"MMR", "Asia", "Myanmar", "2020-10-15", 32351., 1026., 1415.143, 765., 33., 
  32.857, 594.58, 18.857, 26.009, 14.06, 0.607, 0.604, 1.12, "", "", "", "", 
  "", "", "", "", 8656., 406520., 7.471, 0.159, 12679., 0.233, 0.112, 9., 
  "samples tested", "", "", "", "", "", "", "", "", "", 81.02, 5.4409794*^7, 
  81.721, 29.1, 5.732, 3.12, 5591.597, 6.4, 202.104, 4.61, 6.3, 35.2, 79.287, 
  0.9, 67.13, 0.583}, {"MMR", "Asia", "Myanmar", "2020-10-16", 33488., 1137., 
  1368.857, 799., 34., 33.286, 615.477, 20.897, 25.158, 14.685, 0.625, 0.612, 
  1.11, "", "", "", "", "", "", "", "", 11975., 418495., 7.692, 0.22, 12860., 
  0.236, 0.106, 9.4, "samples tested", "", "", "", "", "", "", "", "", "", 
  81.02, 5.4409794*^7, 81.721, 29.1, 5.732, 3.12, 5591.597, 6.4, 202.104, 
  4.61, 6.3, 35.2, 79.287, 0.9, 67.13, 0.583}, 
 {"MMR", "Asia", "Myanmar", "2020-10-17", 34875., 1387., 1258.714, 838., 39., 
  34.286, 640.969, 25.492, 23.134, 15.402, 0.717, 0.63, 1.1, "", "", "", "", 
  "", "", "", "", 12510., 431005., 7.921, 0.23, 12604., 0.232, 0.1, 10., 
  "samples tested", "", "", "", "", "", "", "", "", "", 81.02, 5.4409794*^7, 
  81.721, 29.1, 5.732, 3.12, 5591.597, 6.4, 202.104, 4.61, 6.3, 35.2, 79.287, 
  0.9, 67.13, 0.583}, {"MMR", "Asia", "Myanmar", "2020-10-18", 36025., 1150., 
  1150.143, 880., 42., 33.429, 662.105, 21.136, 21.139, 16.174, 0.772, 0.614, 
  1.09, "", "", "", "", "", "", "", "", 18736., 449741., 8.266, 0.344, 
  13093., 0.241, 0.088, 11.4, "samples tested", "", "", "", "", "", "", "", 
  "", "", 81.02, 5.4409794*^7, 81.721, 29.1, 5.732, 3.12, 5591.597, 6.4, 
  202.104, 4.61, 6.3, 35.2, 79.287, 0.9, 67.13, 0.583}, 
 {"MMR", "Asia", "Myanmar", "2020-10-19", 37205., 1180., 1127.286, 914., 34., 
  35.714, 683.792, 21.687, 20.718, 16.798, 0.625, 0.656, 1.08, "", "", "", 
  "", "", "", "", "", 11307., 461048., 8.474, 0.208, 12737., 0.234, 0.089, 
  11.3, "samples tested", "", "", "", "", "", "", "", "", "", 81.02, 
  5.4409794*^7, 81.721, 29.1, 5.732, 3.12, 5591.597, 6.4, 202.104, 4.61, 6.3, 
  35.2, 79.287, 0.9, 67.13, 0.583}, {"MMR", "Asia", "Myanmar", "2020-10-20", 
  38502., 1297., 1152.143, 945., 31., 36., 707.63, 23.838, 21.175, 17.368, 
  0.57, 0.662, 1.07, "", "", "", "", "", "", "", "", 18103., 479151., 8.806, 
  0.333, 13364., 0.246, 0.086, 11.6, "samples tested", "", "", "", "", "", 
  "", "", "", "", 81.02, 5.4409794*^7, 81.721, 29.1, 5.732, 3.12, 5591.597, 
  6.4, 202.104, 4.61, 6.3, 35.2, 79.287, 0.9, 67.13, 0.583}, 
 {"MMR", "Asia", "Myanmar", "2020-10-21", 39696., 1194., 1195.857, 972., 27., 
  34.286, 729.575, 21.945, 21.979, 17.864, 0.496, 0.63, 1.07, "", "", "", "", 
  "", "", "", "", 14329., 493480., 9.07, 0.263, 13659., 0.251, 0.088, 11.4, 
  "samples tested", "", "", "", "", "", "", "", "", "", 81.02, 5.4409794*^7, 
  81.721, 29.1, 5.732, 3.12, 5591.597, 6.4, 202.104, 4.61, 6.3, 35.2, 79.287, 
  0.9, 67.13, 0.583}, {"MMR", "Asia", "Myanmar", "2020-10-22", 41008., 1312., 
  1236.714, 1005., 33., 34.286, 753.688, 24.113, 22.73, 18.471, 0.607, 0.63, 
  1.06, "", "", "", "", "", "", "", "", 13362., 506842., 9.315, 0.246, 
  14332., 0.263, 0.086, 11.6, "samples tested", "", "", "", "", "", "", "", 
  "", "", 81.02, 5.4409794*^7, 81.721, 29.1, 5.732, 3.12, 5591.597, 6.4, 
  202.104, 4.61, 6.3, 35.2, 79.287, 0.9, 67.13, 0.583}, 
 {"MMR", "Asia", "Myanmar", "2020-10-23", 42365., 1357., 1268.143, 1038., 
  33., 34.143, 778.628, 24.94, 23.307, 19.077, 0.607, 0.628, 1.05, "", "", 
  "", "", "", "", "", "", 12774., 519616., 9.55, 0.235, 14446., 0.266, 0.088, 
  11.4, "samples tested", "", "", "", "", "", "", "", "", "", 81.02, 
  5.4409794*^7, 81.721, 29.1, 5.732, 3.12, 5591.597, 6.4, 202.104, 4.61, 6.3, 
  35.2, 79.287, 0.9, 67.13, 0.583}, {"MMR", "Asia", "Myanmar", "2020-10-24", 
  43788., 1423., 1273.286, 1066., 28., 32.571, 804.782, 26.153, 23.402, 
  19.592, 0.515, 0.599, 1.05, "", "", "", "", "", "", "", "", 12699., 
  532315., 9.783, 0.233, 14473., 0.266, 0.088, 11.4, "samples tested", "", 
  "", "", "", "", "", "", "", "", 81.02, 5.4409794*^7, 81.721, 29.1, 5.732, 
  3.12, 5591.597, 6.4, 202.104, 4.61, 6.3, 35.2, 79.287, 0.9, 67.13, 0.583}, 
 {"MMR", "Asia", "Myanmar", "2020-10-25", 44774., 986., 1249.857, 1095., 29., 
  30.714, 822.903, 18.122, 22.971, 20.125, 0.533, 0.564, 1.04, "", "", "", 
  "", "", "", "", "", 13230., 545545., 10.027, 0.243, 13686., 0.252, 0.091, 
  11., "samples tested", "", "", "", "", "", "", "", "", "", 78.24, 
  5.4409794*^7, 81.721, 29.1, 5.732, 3.12, 5591.597, 6.4, 202.104, 4.61, 6.3, 
  35.2, 79.287, 0.9, 67.13, 0.583}, {"MMR", "Asia", "Myanmar", "2020-10-26", 
  46200., 1426., 1285., 1122., 27., 29.714, 849.112, 26.209, 23.617, 20.621, 
  0.496, 0.546, 1.04, "", "", "", "", "", "", "", "", 10692., 556237., 
  10.223, 0.197, 13598., 0.25, 0.094, 10.6, "samples tested", "", "", "", "", 
  "", "", "", "", "", 78.24, 5.4409794*^7, 81.721, 29.1, 5.732, 3.12, 
  5591.597, 6.4, 202.104, 4.61, 6.3, 35.2, 79.287, 0.9, 67.13, 0.583}, 
 {"MMR", "Asia", "Myanmar", "2020-10-27", 47666., 1466., 1309.143, 1147., 
  25., 28.857, 876.056, 26.944, 24.061, 21.081, 0.459, 0.53, 1.03, "", "", 
  "", "", "", "", "", "", 11400., 567637., 10.433, 0.21, 12641., 0.232, 
  0.104, 9.7, "samples tested", "", "", "", "", "", "", "", "", "", 78.24, 
  5.4409794*^7, 81.721, 29.1, 5.732, 3.12, 5591.597, 6.4, 202.104, 4.61, 6.3, 
  35.2, 79.287, 0.9, 67.13, 0.583}, {"MMR", "Asia", "Myanmar", "2020-10-28", 
  49072., 1406., 1339.429, 1172., 25., 28.571, 901.896, 25.841, 24.617, 
  21.54, 0.459, 0.525, 1.02, "", "", "", "", "", "", "", "", 14798., 582435., 
  10.705, 0.272, 12708., 0.234, 0.105, 9.5, "samples tested", "", "", "", "", 
  "", "", "", "", "", 78.24, 5.4409794*^7, 81.721, 29.1, 5.732, 3.12, 
  5591.597, 6.4, 202.104, 4.61, 6.3, 35.2, 79.287, 0.9, 67.13, 0.583}, 
 {"MMR", "Asia", "Myanmar", "2020-10-29", 50403., 1331., 1342.143, 1199., 
  27., 27.714, 926.359, 24.463, 24.667, 22.036, 0.496, 0.509, 1.01, "", "", 
  "", "", "", "", "", "", 13206., 595641., 10.947, 0.243, 12686., 0.233, 
  0.106, 9.5, "samples tested", "", "", "", "", "", "", "", "", "", 78.24, 
  5.4409794*^7, 81.721, 29.1, 5.732, 3.12, 5591.597, 6.4, 202.104, 4.61, 6.3, 
  35.2, 79.287, 0.9, 67.13, 0.583}, {"MMR", "Asia", "Myanmar", "2020-10-30", 
  51496., 1093., 1304.429, 1219., 20., 25.857, 946.447, 20.088, 23.974, 
  22.404, 0.368, 0.475, 1., "", "", "", "", "", "", "", "", 13252., 608893., 
  11.191, 0.244, 12754., 0.234, 0.102, 9.8, "samples tested", "", "", "", "", 
  "", "", "", "", "", 79.63, 5.4409794*^7, 81.721, 29.1, 5.732, 3.12, 
  5591.597, 6.4, 202.104, 4.61, 6.3, 35.2, 79.287, 0.9, 67.13, 0.583}, 
 {"MMR", "Asia", "Myanmar", "2020-10-31", 52706., 1210., 1274., 1237., 18., 
  24.429, 968.686, 22.239, 23.415, 22.735, 0.331, 0.449, 0.99, "", "", "", 
  "", "", "", "", "", 12490., 621383., 11.42, 0.23, 12724., 0.234, 0.1, 10., 
  "samples tested", "", "", "", "", "", "", "", "", "", 79.63, 5.4409794*^7, 
  81.721, 29.1, 5.732, 3.12, 5591.597, 6.4, 202.104, 4.61, 6.3, 35.2, 79.287, 
  0.9, 67.13, 0.583}, {"MMR", "Asia", "Myanmar", "2020-11-01", 53405., 699., 
  1233., 1258., 21., 23.286, 981.533, 12.847, 22.661, 23.121, 0.386, 0.428, 
  0.99, "", "", "", "", "", "", "", "", 11170., 632553., 11.626, 0.205, 
  12430., 0.228, 0.099, 10.1, "samples tested", "", "", "", "", "", "", "", 
  "", "", 79.63, 5.4409794*^7, 81.721, 29.1, 5.732, 3.12, 5591.597, 6.4, 
  202.104, 4.61, 6.3, 35.2, 79.287, 0.9, 67.13, 0.583}, 
 {"MMR", "Asia", "Myanmar", "2020-11-02", 54607., 1202., 1201., 1282., 24., 
  22.857, 1003.624, 22.092, 22.073, 23.562, 0.441, 0.42, 0.99, "", "", "", 
  "", "", "", "", "", 7108., 639661., 11.756, 0.131, 11918., 0.219, 0.101, 
  9.9, "samples tested", "", "", "", "", "", "", "", "", "", 79.63, 
  5.4409794*^7, 81.721, 29.1, 5.732, 3.12, 5591.597, 6.4, 202.104, 4.61, 6.3, 
  35.2, 79.287, 0.9, 67.13, 0.583}, {"MMR", "Asia", "Myanmar", "2020-11-03", 
  55804., 1197., 1162.571, 1307., 25., 22.857, 1025.624, 22., 21.367, 24.021, 
  0.459, 0.42, 0.99, "", "", "", "", "", "", "", "", 11226., 650887., 11.963, 
  0.206, 11893., 0.219, 0.098, 10.2, "samples tested", "", "", "", "", "", 
  "", "", "", "", 79.63, 5.4409794*^7, 81.721, 29.1, 5.732, 3.12, 5591.597, 
  6.4, 202.104, 4.61, 6.3, 35.2, 79.287, 0.9, 67.13, 0.583}, 
 {"MMR", "Asia", "Myanmar", "2020-11-04", 56940., 1136., 1124., 1330., 23., 
  22.571, 1046.503, 20.879, 20.658, 24.444, 0.423, 0.415, 0.99, "", "", "", 
  "", "", "", "", "", 12642., 663529., 12.195, 0.232, 11585., 0.213, 0.097, 
  10.3, "samples tested", "", "", "", "", "", "", "", "", "", 79.63, 
  5.4409794*^7, 81.721, 29.1, 5.732, 3.12, 5591.597, 6.4, 202.104, 4.61, 6.3, 
  35.2, 79.287, 0.9, 67.13, 0.583}, {"MMR", "Asia", "Myanmar", "2020-11-05", 
  57935., 995., 1076., 1352., 22., 21.857, 1064.79, 18.287, 19.776, 24.848, 
  0.404, 0.402, 0.99, "", "", "", "", "", "", "", "", "", "", "", "", 11614., 
  0.213, 0.093, 10.8, "samples tested", "", "", "", "", "", "", "", "", "", 
  79.63, 5.4409794*^7, 81.721, 29.1, 5.732, 3.12, 5591.597, 6.4, 202.104, 
  4.61, 6.3, 35.2, 79.287, 0.9, 67.13, 0.583}, 
 {"MMR", "Asia", "Myanmar", "2020-11-06", 59277., 1342., 1111.571, 1376., 
  24., 22.429, 1089.455, 24.665, 20.43, 25.29, 0.441, 0.412, 0.99, "", "", 
  "", "", "", "", "", "", "", 690344., 12.688, "", 11636., 0.214, 0.096, 
  10.5, "samples tested", "", "", "", "", "", "", "", "", "", 79.63, 
  5.4409794*^7, 81.721, 29.1, 5.732, 3.12, 5591.597, 6.4, 202.104, 4.61, 6.3, 
  35.2, 79.287, 0.9, 67.13, 0.583}, {"MMR", "Asia", "Myanmar", "2020-11-07", 
  60348., 1071., 1091.714, 1396., 20., 22.714, 1109.139, 19.684, 20.065, 
  25.657, 0.368, 0.417, 0.99, "", "", "", "", "", "", "", "", 13449., 
  703793., 12.935, 0.247, 11773., 0.216, 0.093, 10.8, "samples tested", "", 
  "", "", "", "", "", "", "", "", 79.63, 5.4409794*^7, 81.721, 29.1, 5.732, 
  3.12, 5591.597, 6.4, 202.104, 4.61, 6.3, 35.2, 79.287, 0.9, 67.13, 0.583}, 
 {"MMR", "Asia", "Myanmar", "2020-11-08", 61377., 1029., 1138.857, 1420., 
  24., 23.143, 1128.051, 18.912, 20.931, 26.098, 0.441, 0.425, 1., "", "", 
  "", "", "", "", "", "", 14173., 717966., 13.196, 0.26, 12202., 0.224, 
  0.093, 10.7, "samples tested", "", "", "", "", "", "", "", "", "", 79.63, 
  5.4409794*^7, 81.721, 29.1, 5.732, 3.12, 5591.597, 6.4, 202.104, 4.61, 6.3, 
  35.2, 79.287, 0.9, 67.13, 0.583}, {"MMR", "Asia", "Myanmar", "2020-11-09", 
  61975., 598., 1052.571, 1437., 17., 22.143, 1139.041, 10.991, 19.345, 
  26.411, 0.312, 0.407, 1., "", "", "", "", "", "", "", "", 13361., 731327., 
  13.441, 0.246, 13095., 0.241, 0.08, 12.4, "samples tested", "", "", "", "", 
  "", "", "", "", "", 79.63, 5.4409794*^7, 81.721, 29.1, 5.732, 3.12, 
  5591.597, 6.4, 202.104, 4.61, 6.3, 35.2, 79.287, 0.9, 67.13, 0.583}, 
 {"MMR", "Asia", "Myanmar", "2020-11-10", 63241., 1266., 1062.429, 1461., 
  24., 22., 1162.309, 23.268, 19.526, 26.852, 0.441, 0.404, 1.01, "", "", "", 
  "", "", "", "", "", 8230., 739557., 13.592, 0.151, 12667., 0.233, 0.084, 
  11.9, "samples tested", "", "", "", "", "", "", "", "", "", 79.63, 
  5.4409794*^7, 81.721, 29.1, 5.732, 3.12, 5591.597, 6.4, 202.104, 4.61, 6.3, 
  35.2, 79.287, 0.9, 67.13, 0.583}, {"MMR", "Asia", "Myanmar", "2020-11-11", 
  64453., 1212., 1073.286, 1480., 19., 21.429, 1184.585, 22.275, 19.726, 
  27.201, 0.349, 0.394, 1.02, "", "", "", "", "", "", "", "", 16000., 
  755557., 13.886, 0.294, 13147., 0.242, 0.082, 12.2, "samples tested", "", 
  "", "", "", "", "", "", "", "", 79.63, 5.4409794*^7, 81.721, 29.1, 5.732, 
  3.12, 5591.597, 6.4, 202.104, 4.61, 6.3, 35.2, 79.287, 0.9, 67.13, 0.583}, 
 {"MMR", "Asia", "Myanmar", "2020-11-12", 65598., 1145., 1094.714, 1508., 
  28., 22.286, 1205.629, 21.044, 20.12, 27.716, 0.515, 0.41, 1.03, "", "", 
  "", "", "", "", "", "", 14534., 770091., 14.154, 0.267, 13308., 0.245, 
  0.082, 12.2, "samples tested", "", "", "", "", "", "", "", "", "", 79.63, 
  5.4409794*^7, 81.721, 29.1, 5.732, 3.12, 5591.597, 6.4, 202.104, 4.61, 6.3, 
  35.2, 79.287, 0.9, 67.13, 0.583}, {"MMR", "Asia", "Myanmar", "2020-11-13", 
  66734., 1136., 1065.286, 1534., 26., 22.571, 1226.507, 20.879, 19.579, 
  28.193, 0.478, 0.415, 1.03, "", "", "", "", "", "", "", "", 16250., 
  786341., 14.452, 0.299, 13714., 0.252, 0.078, 12.9, "samples tested", "", 
  "", "", "", "", "", "", "", "", 79.63, 5.4409794*^7, 81.721, 29.1, 5.732, 
  3.12, 5591.597, 6.4, 202.104, 4.61, 6.3, 35.2, 79.287, 0.9, 67.13, 0.583}, 
 {"MMR", "Asia", "Myanmar", "2020-11-14", 68011., 1277., 1094.714, 1552., 
  18., 22.286, 1249.977, 23.47, 20.12, 28.524, 0.331, 0.41, 1.04, "", "", "", 
  "", "", "", "", "", 14281., 800622., 14.715, 0.262, 13833., 0.254, 0.079, 
  12.6, "samples tested", "", "", "", "", "", "", "", "", "", 79.63, 
  5.4409794*^7, 81.721, 29.1, 5.732, 3.12, 5591.597, 6.4, 202.104, 4.61, 6.3, 
  35.2, 79.287, 0.9, 67.13, 0.583}, {"MMR", "Asia", "Myanmar", "2020-11-15", 
  68994., 983., 1088.143, 1577., 25., 22.429, 1268.044, 18.067, 19.999, 
  28.984, 0.459, 0.412, 1.05, "", "", "", "", "", "", "", "", 83383., 
  884005., 16.247, 1.532, 23720., 0.436, 0.046, 21.8, "samples tested", "", 
  "", "", "", "", "", "", "", "", 79.63, 5.4409794*^7, 81.721, 29.1, 5.732, 
  3.12, 5591.597, 6.4, 202.104, 4.61, 6.3, 35.2, 79.287, 0.9, 67.13, 0.583}, 
 {"MMR", "Asia", "Myanmar", "2020-11-16", 70161., 1167., 1169.429, 1599., 
  22., 23.143, 1289.492, 21.448, 21.493, 29.388, 0.404, 0.425, 1.06, "", "", 
  "", "", "", "", "", "", 13347., 897352., 16.492, 0.245, 23718., 0.436, 
  0.049, 20.3, "samples tested", "", "", "", "", "", "", "", "", "", 79.63, 
  5.4409794*^7, 81.721, 29.1, 5.732, 3.12, 5591.597, 6.4, 202.104, 4.61, 6.3, 
  35.2, 79.287, 0.9, 67.13, 0.583}, {"MMR", "Asia", "Myanmar", "2020-11-17", 
  71730., 1569., 1212.714, 1625., 26., 23.429, 1318.329, 28.837, 22.289, 
  29.866, 0.478, 0.431, 1.07, "", "", "", "", "", "", "", "", 14387., 
  911739., 16.757, 0.264, 24597., 0.452, 0.049, 20.3, "samples tested", "", 
  "", "", "", "", "", "", "", "", 79.63, 5.4409794*^7, 81.721, 29.1, 5.732, 
  3.12, 5591.597, 6.4, 202.104, 4.61, 6.3, 35.2, 79.287, 0.9, 67.13, 0.583}, 
 {"MMR", "Asia", "Myanmar", "2020-11-18", 73322., 1592., 1267., 1650., 25., 
  24.286, 1347.588, 29.259, 23.286, 30.325, 0.459, 0.446, 1.07, "", "", "", 
  "", "", "", "", "", 18343., 930082., 17.094, 0.337, 24932., 0.458, 0.051, 
  19.7, "samples tested", "", "", "", "", "", "", "", "", "", 79.63, 
  5.4409794*^7, 81.721, 29.1, 5.732, 3.12, 5591.597, 6.4, 202.104, 4.61, 6.3, 
  35.2, 79.287, 0.9, 67.13, 0.583}, {"MMR", "Asia", "Myanmar", "2020-11-19", 
  74882., 1560., 1326.286, 1676., 26., 24., 1376.26, 28.671, 24.376, 30.803, 
  0.478, 0.441, 1.07, "", "", "", "", "", "", "", "", 21232., 951314., 
  17.484, 0.39, 25889., 0.476, 0.051, 19.5, "samples tested", "", "", "", "", 
  "", "", "", "", "", 79.63, 5.4409794*^7, 81.721, 29.1, 5.732, 3.12, 
  5591.597, 6.4, 202.104, 4.61, 6.3, 35.2, 79.287, 0.9, 67.13, 0.583}, 
 {"MMR", "Asia", "Myanmar", "2020-11-20", 76414., 1532., 1382.857, 1695., 
  19., 23., 1404.416, 28.157, 25.416, 31.152, 0.349, 0.423, 1.07, "", "", "", 
  "", "", "", "", "", 17954., 969268., 17.814, 0.33, 26132., 0.48, 0.053, 
  18.9, "samples tested", "", "", "", "", "", "", "", "", "", 79.63, 
  5.4409794*^7, 81.721, 29.1, 5.732, 3.12, 5591.597, 6.4, 202.104, 4.61, 6.3, 
  35.2, 79.287, 0.9, 67.13, 0.583}, {"MMR", "Asia", "Myanmar", "2020-11-21", 
  77848., 1434., 1405.286, 1722., 27., 24.286, 1430.772, 26.356, 25.828, 
  31.649, 0.496, 0.446, 1.06, "", "", "", "", "", "", "", "", 16999., 
  986267., 18.127, 0.312, 26521., 0.487, 0.053, 18.9, "samples tested", "", 
  "", "", "", "", "", "", "", "", 79.63, 5.4409794*^7, 81.721, 29.1, 5.732, 
  3.12, 5591.597, 6.4, 202.104, 4.61, 6.3, 35.2, 79.287, 0.9, 67.13, 0.583}, 
 {"MMR", "Asia", "Myanmar", "2020-11-22", 79246., 1398., 1464.571, 1739., 
  17., 23.143, 1456.466, 25.694, 26.917, 31.961, 0.312, 0.425, 1.06, "", "", 
  "", "", "", "", "", "", 18090., 1.004357*^6, 18.459, 0.332, 17193., 0.316, 
  0.085, 11.7, "samples tested", "", "", "", "", "", "", "", "", "", 79.63, 
  5.4409794*^7, 81.721, 29.1, 5.732, 3.12, 5591.597, 6.4, 202.104, 4.61, 6.3, 
  35.2, 79.287, 0.9, 67.13, 0.583}, {"MMR", "Asia", "Myanmar", "2020-11-23", 
  80505., 1259., 1477.714, 1765., 26., 23.714, 1479.605, 23.139, 27.159, 
  32.439, 0.478, 0.436, 1.06, "", "", "", "", "", "", "", "", 14881., 
  1.019238*^6, 18.733, 0.273, 17412., 0.32, 0.085, 11.8, "samples tested", 
  "", "", "", "", "", "", "", "", "", 79.63, 5.4409794*^7, 81.721, 29.1, 
  5.732, 3.12, 5591.597, 6.4, 202.104, 4.61, 6.3, 35.2, 79.287, 0.9, 67.13, 
  0.583}, {"MMR", "Asia", "Myanmar", "2020-11-24", 82236., 1731., 1500.857, 
  1784., 19., 22.714, 1511.419, 31.814, 27.584, 32.788, 0.349, 0.417, 1.05, 
  "", "", "", "", "", "", "", "", 18212., 1.03745*^6, 19.067, 0.335, 17959., 
  0.33, 0.084, 12., "samples tested", "", "", "", "", "", "", "", "", "", 
  79.63, 5.4409794*^7, 81.721, 29.1, 5.732, 3.12, 5591.597, 6.4, 202.104, 
  4.61, 6.3, 35.2, 79.287, 0.9, 67.13, 0.583}, 
 {"MMR", "Asia", "Myanmar", "2020-11-25", 83566., 1330., 1463.429, 1810., 
  26., 22.857, 1535.863, 24.444, 26.896, 33.266, 0.478, 0.42, 1.04, "", "", 
  "", "", "", "", "", "", 21585., 1.059035*^6, 19.464, 0.397, 18422., 0.339, 
  0.079, 12.6, "samples tested", "", "", "", "", "", "", "", "", "", 79.63, 
  5.4409794*^7, 81.721, 29.1, 5.732, 3.12, 5591.597, 6.4, 202.104, 4.61, 6.3, 
  35.2, 79.287, 0.9, 67.13, 0.583}, {"MMR", "Asia", "Myanmar", "2020-11-26", 
  85205., 1639., 1474.714, 1846., 36., 24.286, 1565.986, 30.123, 27.104, 
  33.928, 0.662, 0.446, 1.04, "", "", "", "", "", "", "", "", 17347., 
  1.076382*^6, 19.783, 0.319, 17867., 0.328, 0.083, 12.1, "samples tested", 
  "", "", "", "", "", "", "", "", "", 79.63, 5.4409794*^7, 81.721, 29.1, 
  5.732, 3.12, 5591.597, 6.4, 202.104, 4.61, 6.3, 35.2, 79.287, 0.9, 67.13, 
  0.583}, {"MMR", "Asia", "Myanmar", "2020-11-27", 86633., 1428., 1459.857, 
  1865., 19., 24.286, 1592.232, 26.245, 26.831, 34.277, 0.349, 0.446, 1.03, 
  "", "", "", "", "", "", "", "", 20118., 1.0965*^6, 20.153, 0.37, 18176., 
  0.334, 0.08, 12.5, "samples tested", "", "", "", "", "", "", "", "", "", 
  79.63, 5.4409794*^7, 81.721, 29.1, 5.732, 3.12, 5591.597, 6.4, 202.104, 
  4.61, 6.3, 35.2, 79.287, 0.9, 67.13, 0.583}, 
 {"MMR", "Asia", "Myanmar", "2020-11-28", 87977., 1344., 1447., 1887., 22., 
  23.571, 1616.933, 24.701, 26.594, 34.681, 0.404, 0.433, 1.02, "", "", "", 
  "", "", "", "", "", 18197., 1.114697*^6, 20.487, 0.334, 18347., 0.337, 
  0.079, 12.7, "samples tested", "", "", "", "", "", "", "", "", "", 79.63, 
  5.4409794*^7, 81.721, 29.1, 5.732, 3.12, 5591.597, 6.4, 202.104, 4.61, 6.3, 
  35.2, 79.287, 0.9, 67.13, 0.583}, {"MMR", "Asia", "Myanmar", "2020-11-29", 
  89486., 1509., 1462.857, 1918., 31., 25.571, 1644.667, 27.734, 26.886, 
  35.251, 0.57, 0.47, 1.02, "", "", "", "", "", "", "", "", 17924., 
  1.132621*^6, 20.816, 0.329, 18323., 0.337, 0.08, 12.5, "samples tested", 
  "", "", "", "", "", "", "", "", "", 79.63, 5.4409794*^7, 81.721, 29.1, 
  5.732, 3.12, 5591.597, 6.4, 202.104, 4.61, 6.3, 35.2, 79.287, 0.9, 67.13, 
  0.583}, {"MMR", "Asia", "Myanmar", "2020-11-30", 90713., 1227., 1458.286, 
  1941., 23., 25.143, 1667.218, 22.551, 26.802, 35.674, 0.423, 0.462, 1.01, 
  "", "", "", "", "", "", "", "", 15220., 1.147841*^6, 21.096, 0.28, 18372., 
  0.338, 0.079, 12.6, "samples tested", "", "", "", "", "", "", "", "", "", 
  79.63, 5.4409794*^7, 81.721, 29.1, 5.732, 3.12, 5591.597, 6.4, 202.104, 
  4.61, 6.3, 35.2, 79.287, 0.9, 67.13, 0.583}, 
 {"MMR", "Asia", "Myanmar", "2020-12-01", 92189., 1476., 1421.857, 1972., 
  31., 26.857, 1694.346, 27.127, 26.132, 36.243, 0.57, 0.494, 1., "", "", "", 
  "", "", "", "", "", 15935., 1.163776*^6, 21.389, 0.293, 18047., 0.332, 
  0.079, 12.7, "samples tested", "", "", "", "", "", "", "", "", "", 75.93, 
  5.4409794*^7, 81.721, 29.1, 5.732, 3.12, 5591.597, 6.4, 202.104, 4.61, 6.3, 
  35.2, 79.287, 0.9, 67.13, 0.583}, {"MMR", "Asia", "Myanmar", "2020-12-02", 
  93600., 1411., 1433.429, 1998., 26., 26.857, 1720.279, 25.933, 26.345, 
  36.721, 0.478, 0.494, 0.99, "", "", "", "", "", "", "", "", 18959., 
  1.182735*^6, 21.738, 0.348, 17671., 0.325, 0.081, 12.3, "samples tested", 
  "", "", "", "", "", "", "", "", "", 75.93, 5.4409794*^7, 81.721, 29.1, 
  5.732, 3.12, 5591.597, 6.4, 202.104, 4.61, 6.3, 35.2, 79.287, 0.9, 67.13, 
  0.583}, {"MMR", "Asia", "Myanmar", "2020-12-03", 95018., 1418., 1401.857, 
  2028., 30., 26., 1746.34, 26.061, 25.765, 37.273, 0.551, 0.478, 0.99, "", 
  "", "", "", "", "", "", "", 19680., 1.202415*^6, 22.099, 0.362, 18005., 
  0.331, 0.078, 12.8, "samples tested", "", "", "", "", "", "", "", "", "", 
  75.93, 5.4409794*^7, 81.721, 29.1, 5.732, 3.12, 5591.597, 6.4, 202.104, 
  4.61, 6.3, 35.2, 79.287, 0.9, 67.13, 0.583}, 
 {"MMR", "Asia", "Myanmar", "2020-12-04", 96520., 1502., 1412.429, 2059., 
  31., 27.714, 1773.945, 27.605, 25.959, 37.842, 0.57, 0.509, 0.98, "", "", 
  "", "", "", "", "", "", 22719., 1.225134*^6, 22.517, 0.418, 18376., 0.338, 
  0.077, 13., "samples tested", "", "", "", "", "", "", "", "", "", 75.93, 
  5.4409794*^7, 81.721, 29.1, 5.732, 3.12, 5591.597, 6.4, 202.104, 4.61, 6.3, 
  35.2, 79.287, 0.9, 67.13, 0.583}, {"MMR", "Asia", "Myanmar", "2020-12-05", 
  98047., 1527., 1438.571, 2081., 22., 27.714, 1802.01, 28.065, 26.44, 
  38.247, 0.404, 0.509, 0.97, "", "", "", "", "", "", "", "", 21390., 
  1.246524*^6, 22.91, 0.393, 18832., 0.346, 0.076, 13.1, "samples tested", 
  "", "", "", "", "", "", "", "", "", 75.93, 5.4409794*^7, 81.721, 29.1, 
  5.732, 3.12, 5591.597, 6.4, 202.104, 4.61, 6.3, 35.2, 79.287, 0.9, 67.13, 
  0.583}, {"MMR", "Asia", "Myanmar", "2020-12-06", 99155., 1108., 1381.286, 
  2110., 29., 27.429, 1822.374, 20.364, 25.387, 38.78, 0.533, 0.504, 0.96, 
  "", "", "", "", "", "", "", "", 23300., 1.269824*^6, 23.338, 0.428, 19600., 
  0.36, 0.07, 14.2, "samples tested", "", "", "", "", "", "", "", "", "", 
  75.93, 5.4409794*^7, 81.721, 29.1, 5.732, 3.12, 5591.597, 6.4, 202.104, 
  4.61, 6.3, 35.2, 79.287, 0.9, 67.13, 0.583}, 
 {"MMR", "Asia", "Myanmar", "2020-12-07", 100431., 1276., 1388.286, 2132., 
  22., 27.286, 1845.826, 23.452, 25.515, 39.184, 0.404, 0.501, 0.96, "", "", 
  "", "", "", "", "", "", 18541., 1.288365*^6, 23.679, 0.341, 20075., 0.369, 
  0.069, 14.5, "samples tested", "", "", "", "", "", "", "", "", "", 75.93, 
  5.4409794*^7, 81.721, 29.1, 5.732, 3.12, 5591.597, 6.4, 202.104, 4.61, 6.3, 
  35.2, 79.287, 0.9, 67.13, 0.583}, {"MMR", "Asia", "Myanmar", "2020-12-08", 
  101739., 1308., 1364.286, 2151., 19., 25.571, 1869.866, 24.04, 25.074, 
  39.533, 0.349, 0.47, 0.95, "", "", "", "", "", "", "", "", 19379., 
  1.307744*^6, 24.035, 0.356, 20567., 0.378, 0.066, 15.1, "samples tested", 
  "", "", "", "", "", "", "", "", "", 75.93, 5.4409794*^7, 81.721, 29.1, 
  5.732, 3.12, 5591.597, 6.4, 202.104, 4.61, 6.3, 35.2, 79.287, 0.9, 67.13, 
  0.583}, {"MMR", "Asia", "Myanmar", "2020-12-09", 103166., 1427., 1366.571, 
  2174., 23., 25.143, 1896.092, 26.227, 25.116, 39.956, 0.423, 0.462, 0.94, 
  "", "", "", "", "", "", "", "", 23348., 1.331092*^6, 24.464, 0.429, 21194., 
  0.39, 0.064, 15.5, "samples tested", "", "", "", "", "", "", "", "", "", 
  75.93, 5.4409794*^7, 81.721, 29.1, 5.732, 3.12, 5591.597, 6.4, 202.104, 
  4.61, 6.3, 35.2, 79.287, 0.9, 67.13, 0.583}, 
 {"MMR", "Asia", "Myanmar", "2020-12-10", 104487., 1321., 1352.714, 2201., 
  27., 24.714, 1920.371, 24.279, 24.862, 40.452, 0.496, 0.454, 0.94, "", "", 
  "", "", "", "", "", "", 20826., 1.351918*^6, 24.847, 0.383, 21358., 0.393, 
  0.063, 15.8, "samples tested", "", "", "", "", "", "", "", "", "", 75.93, 
  5.4409794*^7, 81.721, 29.1, 5.732, 3.12, 5591.597, 6.4, 202.104, 4.61, 6.3, 
  35.2, 79.287, 0.9, 67.13, 0.583}, {"MMR", "Asia", "Myanmar", "2020-12-11", 
  105863., 1376., 1334.714, 2220., 19., 23., 1945.661, 25.29, 24.531, 40.801, 
  0.349, 0.423, 0.93, "", "", "", "", "", "", "", "", 22241., 1.374159*^6, 
  25.256, 0.409, 21289., 0.391, 0.063, 16., "samples tested", "", "", "", "", 
  "", "", "", "", "", 75.93, 5.4409794*^7, 81.721, 29.1, 5.732, 3.12, 
  5591.597, 6.4, 202.104, 4.61, 6.3, 35.2, 79.287, 0.9, 67.13, 0.583}, 
 {"MMR", "Asia", "Myanmar", "2020-12-12", 107215., 1352., 1309.714, 2245., 
  25., 23.429, 1970.509, 24.848, 24.071, 41.261, 0.459, 0.431, 0.92, "", "", 
  "", "", "", "", "", "", 20929., 1.395088*^6, 25.64, 0.385, 21223., 0.39, 
  0.062, 16.2, "samples tested", "", "", "", "", "", "", "", "", "", 75.93, 
  5.4409794*^7, 81.721, 29.1, 5.732, 3.12, 5591.597, 6.4, 202.104, 4.61, 6.3, 
  35.2, 79.287, 0.9, 67.13, 0.583}, {"MMR", "Asia", "Myanmar", "2020-12-13", 
  108342., 1127., 1312.429, 2268., 23., 22.571, 1991.222, 20.713, 24.121, 
  41.684, 0.423, 0.415, 0.91, "", "", "", "", "", "", "", "", "", "", "", "", 
  20942., 0.385, 0.063, 16., "samples tested", "", "", "", "", "", "", "", 
  "", "", 75.93, 5.4409794*^7, 81.721, 29.1, 5.732, 3.12, 5591.597, 6.4, 
  202.104, 4.61, 6.3, 35.2, 79.287, 0.9, 67.13, 0.583}, 
 {"MMR", "Asia", "Myanmar", "2020-12-14", 109512., 1170., 1297.286, 2292., 
  24., 22.857, 2012.726, 21.503, 23.843, 42.125, 0.441, 0.42, 0.91, "", "", 
  "", "", "", "", "", "", "", 1.437751*^6, 26.424, "", 21341., 0.392, 0.061, 
  16.5, "samples tested", "", "", "", "", "", "", "", "", "", 75.93, 
  5.4409794*^7, 81.721, 29.1, 5.732, 3.12, 5591.597, 6.4, 202.104, 4.61, 6.3, 
  35.2, 79.287, 0.9, 67.13, 0.583}, {"MMR", "Asia", "Myanmar", "2020-12-15", 
  110667., 1155., 1275.429, 2319., 27., 24., 2033.954, 21.228, 23.441, 
  42.621, 0.496, 0.441, 0.9, "", "", "", "", "", "", "", "", 19115., 
  1.456866*^6, 26.776, 0.351, 21303., 0.392, 0.06, 16.7, "samples tested", 
  "", "", "", "", "", "", "", "", "", 75.93, 5.4409794*^7, 81.721, 29.1, 
  5.732, 3.12, 5591.597, 6.4, 202.104, 4.61, 6.3, 35.2, 79.287, 0.9, 67.13, 
  0.583}, {"MMR", "Asia", "Myanmar", "2020-12-16", 111900., 1233., 1247.714, 
  2346., 27., 24.571, 2056.615, 22.661, 22.932, 43.117, 0.496, 0.452, 0.89, 
  "", "", "", "", "", "", "", "", 23874., 1.48074*^6, 27.215, 0.439, 21378., 
  0.393, 0.058, 17.1, "samples tested", "", "", "", "", "", "", "", "", "", 
  75.93, 5.4409794*^7, 81.721, 29.1, 5.732, 3.12, 5591.597, 6.4, 202.104, 
  4.61, 6.3, 35.2, 79.287, 0.9, 67.13, 0.583}, 
 {"MMR", "Asia", "Myanmar", "2020-12-17", 113082., 1182., 1227.857, 2377., 
  31., 25.143, 2078.339, 21.724, 22.567, 43.687, 0.57, 0.462, 0.88, "", "", 
  "", "", "", "", "", "", 23109., 1.503849*^6, 27.639, 0.425, 21704., 0.399, 
  0.057, 17.7, "samples tested", "", "", "", "", "", "", "", "", "", 75.93, 
  5.4409794*^7, 81.721, 29.1, 5.732, 3.12, 5591.597, 6.4, 202.104, 4.61, 6.3, 
  35.2, 79.287, 0.9, 67.13, 0.583}, {"MMR", "Asia", "Myanmar", "2020-12-18", 
  114198., 1116., 1190.714, 2398., 21., 25.429, 2098.85, 20.511, 21.884, 
  44.073, 0.386, 0.467, 0.87, "", "", "", "", "", "", "", "", 23188., 
  1.527037*^6, 28.065, 0.426, 21840., 0.401, 0.055, 18.3, "samples tested", 
  "", "", "", "", "", "", "", "", "", 75.93, 5.4409794*^7, 81.721, 29.1, 
  5.732, 3.12, 5591.597, 6.4, 202.104, 4.61, 6.3, 35.2, 79.287, 0.9, 67.13, 
  0.583}, {"MMR", "Asia", "Myanmar", "2020-12-19", 115187., 989., 1138.857, 
  2424., 26., 25.571, 2117.027, 18.177, 20.931, 44.551, 0.478, 0.47, 0.86, 
  "", "", "", "", "", "", "", "", 24501., 1.551538*^6, 28.516, 0.45, 22350., 
  0.411, 0.051, 19.6, "samples tested", "", "", "", "", "", "", "", "", "", 
  75.93, 5.4409794*^7, 81.721, 29.1, 5.732, 3.12, 5591.597, 6.4, 202.104, 
  4.61, 6.3, 35.2, 79.287, 0.9, 67.13, 0.583}, 
 {"MMR", "Asia", "Myanmar", "2020-12-20", 116134., 947., 1113.143, 2443., 
  19., 25., 2134.432, 17.405, 20.459, 44.9, 0.349, 0.459, 0.85, "", "", "", 
  "", "", "", "", "", 22590., 1.574128*^6, 28.931, 0.415, 22530., 0.414, 
  0.049, 20.2, "samples tested", "", "", "", "", "", "", "", "", "", 75.93, 
  5.4409794*^7, 81.721, 29.1, 5.732, 3.12, 5591.597, 6.4, 202.104, 4.61, 6.3, 
  35.2, 79.287, 0.9, 67.13, 0.583}, {"MMR", "Asia", "Myanmar", "2020-12-21", 
  116982., 848., 1067.143, 2465., 22., 24.714, 2150.017, 15.585, 19.613, 
  45.304, 0.404, 0.454, 0.84, "", "", "", "", "", "", "", "", 20526., 
  1.594654*^6, 29.308, 0.377, 22415., 0.412, 0.048, 21., "samples tested", 
  "", "", "", "", "", "", "", "", "", 75.93, 5.4409794*^7, 81.721, 29.1, 
  5.732, 3.12, 5591.597, 6.4, 202.104, 4.61, 6.3, 35.2, 79.287, 0.9, 67.13, 
  0.583}, {"MMR", "Asia", "Myanmar", "2020-12-22", 117946., 964., 1039.857, 
  2484., 19., 23.571, 2167.735, 17.717, 19.112, 45.654, 0.349, 0.433, 0.83, 
  "", "", "", "", "", "", "", "", 21018., 1.615672*^6, 29.695, 0.386, 22687., 
  0.417, 0.046, 21.8, "samples tested", "", "", "", "", "", "", "", "", "", 
  75.93, 5.4409794*^7, 81.721, 29.1, 5.732, 3.12, 5591.597, 6.4, 202.104, 
  4.61, 6.3, 35.2, 79.287, 0.9, 67.13, 0.583}, 
 {"MMR", "Asia", "Myanmar", "2020-12-23", 118869., 923., 995.571, 2507., 23., 
  23., 2184.699, 16.964, 18.298, 46.076, 0.423, 0.423, 0.83, "", "", "", "", 
  "", "", "", "", 23485., 1.639157*^6, 30.126, 0.432, 22631., 0.416, 0.044, 
  22.7, "samples tested", "", "", "", "", "", "", "", "", "", 75.93, 
  5.4409794*^7, 81.721, 29.1, 5.732, 3.12, 5591.597, 6.4, 202.104, 4.61, 6.3, 
  35.2, 79.287, 0.9, 67.13, 0.583}, {"MMR", "Asia", "Myanmar", "2020-12-24", 
  119788., 919., 958., 2532., 25., 22.143, 2201.589, 16.89, 17.607, 46.536, 
  0.459, 0.407, 0.82, "", "", "", "", "", "", "", "", 23072., 1.662229*^6, 
  30.55, 0.424, 22626., 0.416, 0.042, 23.6, "samples tested", "", "", "", "", 
  "", "", "", "", "", 75.93, 5.4409794*^7, 81.721, 29.1, 5.732, 3.12, 
  5591.597, 6.4, 202.104, 4.61, 6.3, 35.2, 79.287, 0.9, 67.13, 0.583}, 
 {"MMR", "Asia", "Myanmar", "2020-12-25", 120546., 758., 906.857, 2552., 20., 
  22., 2215.52, 13.931, 16.667, 46.903, 0.368, 0.404, 0.82, "", "", "", "", 
  "", "", "", "", 21515., 1.683744*^6, 30.946, 0.395, 22387., 0.411, 0.041, 
  24.7, "samples tested", "", "", "", "", "", "", "", "", "", 75.93, 
  5.4409794*^7, 81.721, 29.1, 5.732, 3.12, 5591.597, 6.4, 202.104, 4.61, 6.3, 
  35.2, 79.287, 0.9, 67.13, 0.583}, {"MMR", "Asia", "Myanmar", "2020-12-26", 
  121280., 734., 870.429, 2579., 27., 22.143, 2229.01, 13.49, 15.998, 47.4, 
  0.496, 0.407, 0.81, "", "", "", "", "", "", "", "", 56293., 1.740037*^6, 
  31.98, 1.035, 26928., 0.495, 0.032, 30.9, "samples tested", "", "", "", "", 
  "", "", "", "", "", 75.93, 5.4409794*^7, 81.721, 29.1, 5.732, 3.12, 
  5591.597, 6.4, 202.104, 4.61, 6.3, 35.2, 79.287, 0.9, 67.13, 0.583}, 
 {"MMR", "Asia", "Myanmar", "2020-12-27", 121886., 606., 821.714, 2601., 22., 
  22.571, 2240.148, 11.138, 15.102, 47.804, 0.404, 0.415, 0.81, "", "", "", 
  "", "", "", "", "", 16607., 1.756644*^6, 32.285, 0.305, 26074., 0.479, 
  0.032, 31.7, "samples tested", "", "", "", "", "", "", "", "", "", 75.93, 
  5.4409794*^7, 81.721, 29.1, 5.732, 3.12, 5591.597, 6.4, 202.104, 4.61, 6.3, 
  35.2, 79.287, 0.9, 67.13, 0.583}, {"MMR", "Asia", "Myanmar", "2020-12-28", 
  122534., 648., 793.143, 2618., 17., 21.857, 2252.058, 11.91, 14.577, 
  48.116, 0.312, 0.402, 0.81, "", "", "", "", "", "", "", "", 19108., 
  1.775752*^6, 32.637, 0.351, 25871., 0.475, 0.031, 32.6, "samples tested", 
  "", "", "", "", "", "", "", "", "", 75.93, 5.4409794*^7, 81.721, 29.1, 
  5.732, 3.12, 5591.597, 6.4, 202.104, 4.61, 6.3, 35.2, 79.287, 0.9, 67.13, 
  0.583}, {"MMR", "Asia", "Myanmar", "2020-12-29", 123153., 619., 743.857, 
  2637., 19., 21.857, 2263.434, 11.377, 13.671, 48.466, 0.349, 0.402, 0.81, 
  "", "", "", "", "", "", "", "", 1491., 1.777243*^6, 32.664, 0.027, 23082., 
  0.424, 0.032, 31., "samples tested", "", "", "", "", "", "", "", "", "", 
  75.93, 5.4409794*^7, 81.721, 29.1, 5.732, 3.12, 5591.597, 6.4, 202.104, 
  4.61, 6.3, 35.2, 79.287, 0.9, 67.13, 0.583}, 
 {"MMR", "Asia", "Myanmar", "2020-12-30", 123740., 587., 695.857, 2664., 27., 
  22.429, 2274.223, 10.788, 12.789, 48.962, 0.496, 0.412, 0.81, "", "", "", 
  "", "", "", "", "", 17010., 1.794253*^6, 32.977, 0.313, 22157., 0.407, 
  0.031, 31.8, "samples tested", "", "", "", "", "", "", "", "", "", 75.93, 
  5.4409794*^7, 81.721, 29.1, 5.732, 3.12, 5591.597, 6.4, 202.104, 4.61, 6.3, 
  35.2, 79.287, 0.9, 67.13, 0.583}, {"MMR", "Asia", "Myanmar", "2020-12-31", 
  124630., 890., 691.714, 2682., 18., 21.429, 2290.58, 16.357, 12.713, 
  49.293, 0.331, 0.394, 0.81, "", "", "", "", "", "", "", "", 24007., 
  1.81826*^6, 33.418, 0.441, 22290., 0.41, 0.031, 32.2, "samples tested", "", 
  "", "", "", "", "", "", "", "", 75.93, 5.4409794*^7, 81.721, 29.1, 5.732, 
  3.12, 5591.597, 6.4, 202.104, 4.61, 6.3, 35.2, 79.287, 0.9, 67.13, 0.583}, 
 {"MMR", "Asia", "Myanmar", "2021-01-01", 125042., 412., 642.286, 2697., 15., 
  20.714, 2298.152, 7.572, 11.805, 49.568, 0.276, 0.381, 0.82, "", "", "", 
  "", "", "", "", "", 15735., 1.833995*^6, 33.707, 0.289, 21464., 0.394, 
  0.03, 33.4, "samples tested", "", "", "", "", "", "", "", "", "", 75.93, 
  5.4409794*^7, 81.721, 29.1, 5.732, 3.12, 5591.597, 6.4, 202.104, 4.61, 6.3, 
  35.2, 79.287, 0.9, 67.13, 0.583}, {"MMR", "Asia", "Myanmar", "2021-01-02", 
  125616., 574., 619.429, 2711., 14., 18.857, 2308.702, 10.55, 11.385, 
  49.826, 0.257, 0.347, 0.82, "", "", "", "", "", "", "", "", 15972., 
  1.849967*^6, 34.001, 0.294, 15704., 0.289, 0.039, 25.4, "samples tested", 
  "", "", "", "", "", "", "", "", "", 75.93, 5.4409794*^7, 81.721, 29.1, 
  5.732, 3.12, 5591.597, 6.4, 202.104, 4.61, 6.3, 35.2, 79.287, 0.9, 67.13, 
  0.583}, {"MMR", "Asia", "Myanmar", "2021-01-03", 126345., 729., 637., 
  2728., 17., 18.143, 2322.1, 13.398, 11.707, 50.138, 0.312, 0.333, 0.83, "", 
  "", "", "", "", "", "", "", 17662., 1.867629*^6, 34.325, 0.325, 15855., 
  0.291, 0.04, 24.9, "samples tested", "", "", "", "", "", "", "", "", "", 
  75.93, 5.4409794*^7, 81.721, 29.1, 5.732, 3.12, 5591.597, 6.4, 202.104, 
  4.61, 6.3, 35.2, 79.287, 0.9, 67.13, 0.583}, 
 {"MMR", "Asia", "Myanmar", "2021-01-04", 126935., 590., 628.714, 2744., 16., 
  18., 2332.944, 10.844, 11.555, 50.432, 0.294, 0.331, 0.83, "", "", "", "", 
  "", "", "", "", 16990., 1.884619*^6, 34.637, 0.312, 15552., 0.286, 0.04, 
  24.7, "samples tested", "", "", "", "", "", "", "", "", "", 75.93, 
  5.4409794*^7, 81.721, 29.1, 5.732, 3.12, 5591.597, 6.4, 202.104, 4.61, 6.3, 
  35.2, 79.287, 0.9, 67.13, 0.583}, {"MMR", "Asia", "Myanmar", "2021-01-05", 
  127584., 649., 633., 2766., 22., 18.429, 2344.872, 11.928, 11.634, 50.836, 
  0.404, 0.339, 0.84, "", "", "", "", "", "", "", "", 19770., 1.904389*^6, 
  35.001, 0.363, 18164., 0.334, 0.035, 28.7, "samples tested", "", "", "", 
  "", "", "", "", "", "", 75.93, 5.4409794*^7, 81.721, 29.1, 5.732, 3.12, 
  5591.597, 6.4, 202.104, 4.61, 6.3, 35.2, 79.287, 0.9, 67.13, 0.583}, 
 {"MMR", "Asia", "Myanmar", "2021-01-06", 128178., 594., 634., 2785., 19., 
  17.286, 2355.789, 10.917, 11.652, 51.186, 0.349, 0.318, 0.84, "", "", "", 
  "", "", "", "", "", 17279., 1.921668*^6, 35.318, 0.318, 18202., 0.335, 
  0.035, 28.7, "samples tested", "", "", "", "", "", "", "", "", "", 75.93, 
  5.4409794*^7, 81.721, 29.1, 5.732, 3.12, 5591.597, 6.4, 202.104, 4.61, 6.3, 
  35.2, 79.287, 0.9, 67.13, 0.583}, {"MMR", "Asia", "Myanmar", "2021-01-07", 
  128772., 594., 591.714, 2799., 14., 16.714, 2366.706, 10.917, 10.875, 
  51.443, 0.257, 0.307, 0.84, "", "", "", "", "", "", "", "", 18953., 
  1.940621*^6, 35.667, 0.348, 17480., 0.321, 0.034, 29.5, "samples tested", 
  "", "", "", "", "", "", "", "", "", 75.93, 5.4409794*^7, 81.721, 29.1, 
  5.732, 3.12, 5591.597, 6.4, 202.104, 4.61, 6.3, 35.2, 79.287, 0.9, 67.13, 
  0.583}, {"MMR", "Asia", "Myanmar", "2021-01-08", 129483., 711., 634.429, 
  2812., 13., 16.429, 2379.774, 13.068, 11.66, 51.682, 0.239, 0.302, 0.85, 
  "", "", "", "", "", "", "", "", 20164., 1.960785*^6, 36.037, 0.371, 18113., 
  0.333, 0.035, 28.6, "samples tested", "", "", "", "", "", "", "", "", "", 
  75.93, 5.4409794*^7, 81.721, 29.1, 5.732, 3.12, 5591.597, 6.4, 202.104, 
  4.61, 6.3, 35.2, 79.287, 0.9, 67.13, 0.583}, 
 {"MMR", "Asia", "Myanmar", "2021-01-09", 130049., 566., 633.286, 2826., 14., 
  16.429, 2390.176, 10.403, 11.639, 51.939, 0.257, 0.302, 0.85, "", "", "", 
  "", "", "", "", "", 19806., 1.980591*^6, 36.401, 0.364, 18661., 0.343, 
  0.034, 29.5, "samples tested", "", "", "", "", "", "", "", "", "", 75.93, 
  5.4409794*^7, 81.721, 29.1, 5.732, 3.12, 5591.597, 6.4, 202.104, 4.61, 6.3, 
  35.2, 79.287, 0.9, 67.13, 0.583}, {"MMR", "Asia", "Myanmar", "2021-01-10", 
  130604., 555., 608.429, 2846., 20., 16.857, 2400.377, 10.2, 11.182, 52.307, 
  0.368, 0.31, 0.85, "", "", "", "", "", "", "", "", 17343., 1.997934*^6, 
  36.72, 0.319, 18615., 0.342, 0.033, 30.6, "samples tested", "", "", "", "", 
  "", "", "", "", "", 75.93, 5.4409794*^7, 81.721, 29.1, 5.732, 3.12, 
  5591.597, 6.4, 202.104, 4.61, 6.3, 35.2, 79.287, 0.9, 67.13, 0.583}, 
 {"MMR", "Asia", "Myanmar", "2021-01-11", 131186., 582., 607.286, 2858., 12., 
  16.286, 2411.073, 10.697, 11.161, 52.527, 0.221, 0.299, 0.84, "", "", "", 
  "", "", "", "", "", 18257., 2.016191*^6, 37.056, 0.336, 18796., 0.345, 
  0.032, 31., "samples tested", "", "", "", "", "", "", "", "", "", 75.93, 
  5.4409794*^7, 81.721, 29.1, 5.732, 3.12, 5591.597, 6.4, 202.104, 4.61, 6.3, 
  35.2, 79.287, 0.9, 67.13, 0.583}, {"MMR", "Asia", "Myanmar", "2021-01-12", 
  131737., 551., 593.286, 2878., 20., 16., 2421.2, 10.127, 10.904, 52.895, 
  0.368, 0.294, 0.84, "", "", "", "", "", "", "", "", 21739., 2.03793*^6, 
  37.455, 0.4, 19077., 0.351, 0.031, 32.2, "samples tested", "", "", "", "", 
  "", "", "", "", "", 75.93, 5.4409794*^7, 81.721, 29.1, 5.732, 3.12, 
  5591.597, 6.4, 202.104, 4.61, 6.3, 35.2, 79.287, 0.9, 67.13, 0.583}, 
 {"MMR", "Asia", "Myanmar", "2021-01-13", 132260., 523., 583.143, 2902., 24., 
  16.714, 2430.812, 9.612, 10.718, 53.336, 0.441, 0.307, 0.84, "", "", "", 
  "", "", "", "", "", 17827., 2.055757*^6, 37.783, 0.328, 19156., 0.352, 
  0.03, 32.8, "samples tested", "", "", "", "", "", "", "", "", "", 75.93, 
  5.4409794*^7, 81.721, 29.1, 5.732, 3.12, 5591.597, 6.4, 202.104, 4.61, 6.3, 
  35.2, 79.287, 0.9, 67.13, 0.583}, {"MMR", "Asia", "Myanmar", "2021-01-14", 
  132865., 605., 584.714, 2912., 10., 16.143, 2441.932, 11.119, 10.746, 
  53.52, 0.184, 0.297, 0.83, "", "", "", "", "", "", "", "", 18820., 
  2.074577*^6, 38.129, 0.346, 19137., 0.352, 0.031, 32.7, "samples tested", 
  "", "", "", "", "", "", "", "", "", 75.93, 5.4409794*^7, 81.721, 29.1, 
  5.732, 3.12, 5591.597, 6.4, 202.104, 4.61, 6.3, 35.2, 79.287, 0.9, 67.13, 
  0.583}, {"MMR", "Asia", "Myanmar", "2021-01-15", 133378., 513., 556.429, 
  2926., 14., 16.286, 2451.36, 9.428, 10.227, 53.777, 0.257, 0.299, 0.83, "", 
  "", "", "", "", "", "", "", 22755., 2.097332*^6, 38.547, 0.418, 19507., 
  0.359, 0.029, 35.1, "samples tested", "", "", "", "", "", "", "", "", "", 
  75.93, 5.4409794*^7, 81.721, 29.1, 5.732, 3.12, 5591.597, 6.4, 202.104, 
  4.61, 6.3, 35.2, 79.287, 0.9, 67.13, 0.583}, 
 {"MMR", "Asia", "Myanmar", "2021-01-16", 133869., 491., 545.714, 2942., 16., 
  16.571, 2460.384, 9.024, 10.03, 54.071, 0.294, 0.305, 0.83, "", "", "", "", 
  "", "", "", "", 18005., 2.115337*^6, 38.878, 0.331, 19249., 0.354, 0.028, 
  35.3, "samples tested", "", "", "", "", "", "", "", "", "", 75.93, 
  5.4409794*^7, 81.721, 29.1, 5.732, 3.12, 5591.597, 6.4, 202.104, 4.61, 6.3, 
  35.2, 79.287, 0.9, 67.13, 0.583}, {"MMR", "Asia", "Myanmar", "2021-01-17", 
  134318., 449., 530.571, 2955., 13., 15.571, 2468.636, 8.252, 9.751, 54.31, 
  0.239, 0.286, 0.82, "", "", "", "", "", "", "", "", 17656., 2.132993*^6, 
  39.202, 0.325, 19294., 0.355, 0.027, 36.4, "samples tested", "", "", "", 
  "", "", "", "", "", "", 75.93, 5.4409794*^7, 81.721, 29.1, 5.732, 3.12, 
  5591.597, 6.4, 202.104, 4.61, 6.3, 35.2, 79.287, 0.9, 67.13, 0.583}, 
 {"MMR", "Asia", "Myanmar", "2021-01-18", 134795., 477., 515.571, 2973., 18., 
  16.429, 2477.403, 8.767, 9.476, 54.641, 0.331, 0.302, 0.82, "", "", "", "", 
  "", "", "", "", 18835., 2.151828*^6, 39.549, 0.346, 19377., 0.356, 0.027, 
  37.6, "samples tested", "", "", "", "", "", "", "", "", "", 75.93, 
  5.4409794*^7, 81.721, 29.1, 5.732, 3.12, 5591.597, 6.4, 202.104, 4.61, 6.3, 
  35.2, 79.287, 0.9, 67.13, 0.583}, {"MMR", "Asia", "Myanmar", "2021-01-19", 
  135243., 448., 500.857, 2986., 13., 15.429, 2485.637, 8.234, 9.205, 54.88, 
  0.239, 0.284, 0.81, "", "", "", "", "", "", "", "", 20694., 2.172522*^6, 
  39.929, 0.38, 19227., 0.353, 0.026, 38.4, "samples tested", "", "", "", "", 
  "", "", "", "", "", 70.37, 5.4409794*^7, 81.721, 29.1, 5.732, 3.12, 
  5591.597, 6.4, 202.104, 4.61, 6.3, 35.2, 79.287, 0.9, 67.13, 0.583}, 
 {"MMR", "Asia", "Myanmar", "2021-01-20", 135721., 478., 494.429, 2997., 11., 
  13.571, 2494.422, 8.785, 9.087, 55.082, 0.202, 0.249, 0.81, "", "", "", "", 
  "", "", "", "", 20476., 2.192998*^6, 40.305, 0.376, 19606., 0.36, 0.025, 
  39.7, "samples tested", "", "", "", "", "", "", "", "", "", 70.37, 
  5.4409794*^7, 81.721, 29.1, 5.732, 3.12, 5591.597, 6.4, 202.104, 4.61, 6.3, 
  35.2, 79.287, 0.9, 67.13, 0.583}, {"MMR", "Asia", "Myanmar", "2021-01-21", 
  136166., 445., 471.571, 3013., 16., 14.429, 2502.601, 8.179, 8.667, 55.376, 
  0.294, 0.265, 0.8, "", "", "", "", "", "", "", "", 19147., 2.212145*^6, 
  40.657, 0.352, 19653., 0.361, 0.024, 41.7, "samples tested", "", "", "", 
  "", "", "", "", "", "", 70.37, 5.4409794*^7, 81.721, 29.1, 5.732, 3.12, 
  5591.597, 6.4, 202.104, 4.61, 6.3, 35.2, 79.287, 0.9, 67.13, 0.583}, 
 {"MMR", "Asia", "Myanmar", "2021-01-22", 136591., 425., 459., 3031., 18., 
  15., 2510.412, 7.811, 8.436, 55.707, 0.331, 0.276, 0.79, "", "", "", "", 
  "", "", "", "", 17699., 2.229844*^6, 40.982, 0.325, 18930., 0.348, 0.024, 
  41.2, "samples tested", "", "", "", "", "", "", "", "", "", 70.37, 
  5.4409794*^7, 81.721, 29.1, 5.732, 3.12, 5591.597, 6.4, 202.104, 4.61, 6.3, 
  35.2, 79.287, 0.9, 67.13, 0.583}, {"MMR", "Asia", "Myanmar", "2021-01-23", 
  137098., 507., 461.286, 3045., 14., 14.714, 2519.73, 9.318, 8.478, 55.964, 
  0.257, 0.27, 0.79, "", "", "", "", "", "", "", "", 20397., 2.250241*^6, 
  41.357, 0.375, 19272., 0.354, 0.024, 41.8, "samples tested", "", "", "", 
  "", "", "", "", "", "", 70.37, 5.4409794*^7, 81.721, 29.1, 5.732, 3.12, 
  5591.597, 6.4, 202.104, 4.61, 6.3, 35.2, 79.287, 0.9, 67.13, 0.583}, 
 {"MMR", "Asia", "Myanmar", "2021-01-24", 137574., 476., 465.143, 3062., 17., 
  15.286, 2528.479, 8.748, 8.549, 56.277, 0.312, 0.281, 0.78, "", "", "", "", 
  "", "", "", "", 18706., 2.268947*^6, 41.701, 0.344, 19422., 0.357, 0.024, 
  41.8, "samples tested", "", "", "", "", "", "", "", "", "", 70.37, 
  5.4409794*^7, 81.721, 29.1, 5.732, 3.12, 5591.597, 6.4, 202.104, 4.61, 6.3, 
  35.2, 79.287, 0.9, 67.13, 0.583}, {"MMR", "Asia", "Myanmar", "2021-01-25", 
  137957., 383., 451.714, 3069., 7., 13.714, 2535.518, 7.039, 8.302, 56.405, 
  0.129, 0.252, 0.76, "", "", "", "", "", "", "", "", 17924., 2.286871*^6, 
  42.031, 0.329, 19292., 0.355, 0.023, 42.7, "samples tested", "", "", "", 
  "", "", "", "", "", "", 70.37, 5.4409794*^7, 81.721, 29.1, 5.732, 3.12, 
  5591.597, 6.4, 202.104, 4.61, 6.3, 35.2, 79.287, 0.9, 67.13, 0.583}, 
 {"MMR", "Asia", "Myanmar", "2021-01-26", 138368., 411., 446.429, 3082., 13., 
  13.714, 2543.072, 7.554, 8.205, 56.644, 0.239, 0.252, 0.75, "", "", "", "", 
  "", "", "", "", 19667., 2.306538*^6, 42.392, 0.361, 19145., 0.352, 0.023, 
  42.9, "samples tested", 0., 0., "", "", "", 0., 0., "", "", 70.37, 
  5.4409794*^7, 81.721, 29.1, 5.732, 3.12, 5591.597, 6.4, 202.104, 4.61, 6.3, 
  35.2, 79.287, 0.9, 67.13, 0.583}, {"MMR", "Asia", "Myanmar", "2021-01-27", 
  138802., 434., 440.143, 3089., 7., 13.143, 2551.048, 7.977, 8.089, 56.773, 
  0.129, 0.242, 0.73, "", "", "", "", "", "", "", "", 16556., 2.323094*^6, 
  42.696, 0.304, 18585., 0.342, 0.024, 42.2, "samples tested", 3800., 3800., 
  "", 3800., 3800., 0.01, 0.01, "", 70., 70.37, 5.4409794*^7, 81.721, 29.1, 
  5.732, 3.12, 5591.597, 6.4, 202.104, 4.61, 6.3, 35.2, 79.287, 0.9, 67.13, 
  0.583}, {"MMR", "Asia", "Myanmar", "2021-01-28", 139152., 350., 426.571, 
  3103., 14., 12.857, 2557.481, 6.433, 7.84, 57.03, 0.257, 0.236, 0.71, "", 
  "", "", "", "", "", "", "", 16378., 2.339472*^6, 42.997, 0.301, 18190., 
  0.334, 0.023, 42.6, "samples tested", "", "", "", "", 22800., "", "", "", 
  419., 70.37, 5.4409794*^7, 81.721, 29.1, 5.732, 3.12, 5591.597, 6.4, 
  202.104, 4.61, 6.3, 35.2, 79.287, 0.9, 67.13, 0.583}, 
 {"MMR", "Asia", "Myanmar", "2021-01-29", 139515., 363., 417.714, 3115., 12., 
  12., 2564.152, 6.672, 7.677, 57.251, 0.221, 0.221, 0.69, "", "", "", "", 
  "", "", "", "", 18271., 2.357743*^6, 43.333, 0.336, 18271., 0.336, 0.023, 
  43.7, "samples tested", "", "", "", "", 29133., "", "", "", 535., 70.37, 
  5.4409794*^7, 81.721, 29.1, 5.732, 3.12, 5591.597, 6.4, 202.104, 4.61, 6.3, 
  35.2, 79.287, 0.9, 67.13, 0.583}, {"MMR", "Asia", "Myanmar", "2021-01-30", 
  139864., 349., 395.143, 3125., 10., 11.429, 2570.567, 6.414, 7.262, 57.435, 
  0.184, 0.21, 0.68, "", "", "", "", "", "", "", "", 16325., 2.374068*^6, 
  43.633, 0.3, 17690., 0.325, 0.022, 44.8, "samples tested", "", "", "", "", 
  32300., "", "", "", 594., 70.37, 5.4409794*^7, 81.721, 29.1, 5.732, 3.12, 
  5591.597, 6.4, 202.104, 4.61, 6.3, 35.2, 79.287, 0.9, 67.13, 0.583}, 
 {"MMR", "Asia", "Myanmar", "2021-01-31", 140145., 281., 367.286, 3131., 6., 
  9.857, 2575.731, 5.165, 6.75, 57.545, 0.11, 0.181, 0.65, "", "", "", "", 
  "", "", "", "", 16279., 2.390347*^6, 43.932, 0.299, 17343., 0.319, 0.021, 
  47.2, "samples tested", "", "", "", "", 34200., "", "", "", 629., 70.37, 
  5.4409794*^7, 81.721, 29.1, 5.732, 3.12, 5591.597, 6.4, 202.104, 4.61, 6.3, 
  35.2, 79.287, 0.9, 67.13, 0.583}, {"MMR", "Asia", "Myanmar", "2021-02-01", 
  140354., 209., 342.429, 3138., 7., 9.857, 2579.572, 3.841, 6.294, 57.673, 
  0.129, 0.181, 0.62, "", "", "", "", "", "", "", "", 9019., 2.399366*^6, 
  44.098, 0.166, 16071., 0.295, 0.021, 46.9, "samples tested", "", "", "", 
  "", 35467., "", "", "", 652., 70.37, 5.4409794*^7, 81.721, 29.1, 5.732, 
  3.12, 5591.597, 6.4, 202.104, 4.61, 6.3, 35.2, 79.287, 0.9, 67.13, 0.583}, 
 {"MMR", "Asia", "Myanmar", "2021-02-02", 140354., 0., 283.714, 3138., 0., 
  8., 2579.572, 0., 5.214, 57.673, 0., 0.147, 0.6, "", "", "", "", "", "", 
  "", "", 12377., 2.411743*^6, 44.326, 0.227, 15029., 0.276, 0.019, 53., 
  "samples tested", "", "", "", "", 36371., "", "", "", 668., 70.37, 
  5.4409794*^7, 81.721, 29.1, 5.732, 3.12, 5591.597, 6.4, 202.104, 4.61, 6.3, 
  35.2, 79.287, 0.9, 67.13, 0.583}, {"MMR", "Asia", "Myanmar", "2021-02-03", 
  140927., 573., 303.571, 3160., 22., 10.143, 2590.104, 10.531, 5.579, 
  58.078, 0.404, 0.186, 0.58, "", "", "", "", "", "", "", "", 11196., 
  2.422939*^6, 44.531, 0.206, 14264., 0.262, 0.021, 47., "samples tested", 
  "", "", "", "", 41800., "", "", "", 768., 70.37, 5.4409794*^7, 81.721, 
  29.1, 5.732, 3.12, 5591.597, 6.4, 202.104, 4.61, 6.3, 35.2, 79.287, 0.9, 
  67.13, 0.583}, {"MMR", "Asia", "Myanmar", "2021-02-04", 141104., 177., 
  278.857, 3163., 3., 8.571, 2593.357, 3.253, 5.125, 58.133, 0.055, 0.158, 
  0.55, "", "", "", "", "", "", "", "", 13846., 2.436785*^6, 44.786, 0.254, 
  13902., 0.256, 0.02, 49.9, "samples tested", "", "", "", "", 41800., "", 
  "", "", 768., 70.37, 5.4409794*^7, 81.721, 29.1, 5.732, 3.12, 5591.597, 
  6.4, 202.104, 4.61, 6.3, 35.2, 79.287, 0.9, 67.13, 0.583}, 
 {"MMR", "Asia", "Myanmar", "2021-02-05", 141304., 200., 255.571, 3168., 5., 
  7.571, 2597.032, 3.676, 4.697, 58.225, 0.092, 0.139, 0.52, "", "", "", "", 
  "", "", "", "", 11833., 2.448618*^6, 45.003, 0.217, 12982., 0.239, 0.02, 
  50.8, "samples tested", 380000., 380000., "", "", 41800., 0.7, 0.7, "", 
  768., 70.37, 5.4409794*^7, 81.721, 29.1, 5.732, 3.12, 5591.597, 6.4, 
  202.104, 4.61, 6.3, 35.2, 79.287, 0.9, 67.13, 0.583}, 
 {"MMR", "Asia", "Myanmar", "2021-02-06", 141304., 0., 205.714, 3168., 0., 
  6.143, 2597.032, 0., 3.781, 58.225, 0., 0.113, 0.49, "", "", "", "", "", 
  "", "", "", 7081., 2.455699*^6, 45.133, 0.13, 11662., 0.214, 0.018, 56.7, 
  "samples tested", "", "", "", "", 37575., "", "", "", 691., 70.37, 
  5.4409794*^7, 81.721, 29.1, 5.732, 3.12, 5591.597, 6.4, 202.104, 4.61, 6.3, 
  35.2, 79.287, 0.9, 67.13, 0.583}, {"MMR", "Asia", "Myanmar", "2021-02-07", 
  141304., 0., 165.571, 3168., 0., 5.286, 2597.032, 0., 3.043, 58.225, 0., 
  0.097, 0.47, "", "", "", "", "", "", "", "", 7112., 2.462811*^6, 45.264, 
  0.131, 10352., 0.19, 0.016, 62.5, "samples tested", "", "", "", "", 33349., 
  "", "", "", 613., 70.37, 5.4409794*^7, 81.721, 29.1, 5.732, 3.12, 5591.597, 
  6.4, 202.104, 4.61, 6.3, 35.2, 79.287, 0.9, 67.13, 0.583}, 
 {"MMR", "Asia", "Myanmar", "2021-02-08", 141427., 123., 153.286, 3177., 9., 
  5.571, 2599.293, 2.261, 2.817, 58.39, 0.165, 0.102, 0.45, "", "", "", "", 
  "", "", "", "", 1987., 2.464798*^6, 45.301, 0.037, 9347., 0.172, 0.016, 
  61., "samples tested", "", "", "", "", 29124., "", "", "", 535., 70.37, 
  5.4409794*^7, 81.721, 29.1, 5.732, 3.12, 5591.597, 6.4, 202.104, 4.61, 6.3, 
  35.2, 79.287, 0.9, 67.13, 0.583}, {"MMR", "Asia", "Myanmar", "2021-02-09", 
  141448., 21., 156.286, 3180., 3., 6., 2599.679, 0.386, 2.872, 58.445, 
  0.055, 0.11, 0.42, "", "", "", "", "", "", "", "", 2928., 2.467726*^6, 
  45.354, 0.054, 7998., 0.147, 0.02, 51.2, "samples tested", "", "", "", "", 
  24898., "", "", "", 458., 70.37, 5.4409794*^7, 81.721, 29.1, 5.732, 3.12, 
  5591.597, 6.4, 202.104, 4.61, 6.3, 35.2, 79.287, 0.9, 67.13, 0.583}, 
 {"MMR", "Asia", "Myanmar", "2021-02-10", 141487., 39., 80., 3181., 1., 3., 
  2600.396, 0.717, 1.47, 58.464, 0.018, 0.055, 0.41, "", "", "", "", "", "", 
  "", "", 1994., 2.46972*^6, 45.391, 0.037, 6683., 0.123, 0.012, 83.5, 
  "samples tested", "", "", "", "", 20673., "", "", "", 380., 70.37, 
  5.4409794*^7, 81.721, 29.1, 5.732, 3.12, 5591.597, 6.4, 202.104, 4.61, 6.3, 
  35.2, 79.287, 0.9, 67.13, 0.583}, {"MMR", "Asia", "Myanmar", "2021-02-11", 
  141522., 35., 59.714, 3184., 3., 3., 2601.039, 0.643, 1.097, 58.519, 0.055, 
  0.055, 0.4, "", "", "", "", "", "", "", "", 2252., 2.471972*^6, 45.432, 
  0.041, 5027., 0.092, 0.012, 84.2, "samples tested", "", "", "", "", 16448., 
  "", "", "", 302., 70.37, 5.4409794*^7, 81.721, 29.1, 5.732, 3.12, 5591.597, 
  6.4, 202.104, 4.61, 6.3, 35.2, 79.287, 0.9, 67.13, 0.583}, 
 {"MMR", "Asia", "Myanmar", "2021-02-12", 141543., 21., 34.143, 3188., 4., 
  2.857, 2601.425, 0.386, 0.628, 58.592, 0.074, 0.053, 0.4, "", "", "", "", 
  "", "", "", "", 1384., 2.473356*^6, 45.458, 0.025, 3534., 0.065, 0.01, 
  103.5, "samples tested", "", "", "", "", 12222., "", "", "", 225., 70.37, 
  5.4409794*^7, 81.721, 29.1, 5.732, 3.12, 5591.597, 6.4, 202.104, 4.61, 6.3, 
  35.2, 79.287, 0.9, 67.13, 0.583}, {"MMR", "Asia", "Myanmar", "2021-02-13", 
  141585., 42., 40.143, 3188., 0., 2.857, 2602.197, 0.772, 0.738, 58.592, 0., 
  0.053, 0.4, "", "", "", "", "", "", "", "", 1852., 2.475208*^6, 45.492, 
  0.034, 2787., 0.051, 0.014, 69.4, "samples tested", "", "", "", "", 12222., 
  "", "", "", 225., 70.37, 5.4409794*^7, 81.721, 29.1, 5.732, 3.12, 5591.597, 
  6.4, 202.104, 4.61, 6.3, 35.2, 79.287, 0.9, 67.13, 0.583}, 
 {"MMR", "Asia", "Myanmar", "2021-02-14", 141601., 16., 42.429, 3189., 1., 
  3., 2602.491, 0.294, 0.78, 58.611, 0.018, 0.055, 0.4, "", "", "", "", "", 
  "", "", "", 702., 2.47591*^6, 45.505, 0.013, 1871., 0.034, 0.023, 44.1, 
  "samples tested", "", "", "", "", 12222., "", "", "", 225., 70.37, 
  5.4409794*^7, 81.721, 29.1, 5.732, 3.12, 5591.597, 6.4, 202.104, 4.61, 6.3, 
  35.2, 79.287, 0.9, 67.13, 0.583}, {"MMR", "Asia", "Myanmar", "2021-02-15", 
  141637., 36., 30., 3190., 1., 1.857, 2603.153, 0.662, 0.551, 58.629, 0.018, 
  0.034, 0.4, "", "", "", "", "", "", "", "", 887., 2.476797*^6, 45.521, 
  0.016, 1714., 0.032, 0.018, 57.1, "samples tested", "", "", "", "", 12222., 
  "", "", "", 225., 70.37, 5.4409794*^7, 81.721, 29.1, 5.732, 3.12, 5591.597, 
  6.4, 202.104, 4.61, 6.3, 35.2, 79.287, 0.9, 67.13, 0.583}, 
 {"MMR", "Asia", "Myanmar", "2021-02-16", 141659., 22., 30.143, 3192., 2., 
  1.714, 2603.557, 0.404, 0.554, 58.666, 0.037, 0.032, 0.41, "", "", "", "", 
  "", "", "", "", 1119., 2.477916*^6, 45.542, 0.021, 1456., 0.027, 0.021, 
  48.3, "samples tested", "", "", "", "", 12222., "", "", "", 225., 70.37, 
  5.4409794*^7, 81.721, 29.1, 5.732, 3.12, 5591.597, 6.4, 202.104, 4.61, 6.3, 
  35.2, 79.287, 0.9, 67.13, 0.583}, {"MMR", "Asia", "Myanmar", "2021-02-17", 
  141690., 31., 29., 3192., 0., 1.571, 2604.127, 0.57, 0.533, 58.666, 0., 
  0.029, 0.41, "", "", "", "", "", "", "", "", 1489., 2.479405*^6, 45.569, 
  0.027, 1384., 0.025, 0.021, 47.7, "samples tested", "", "", "", "", 12222., 
  "", "", "", 225., 70.37, 5.4409794*^7, 81.721, 29.1, 5.732, 3.12, 5591.597, 
  6.4, 202.104, 4.61, 6.3, 35.2, 79.287, 0.9, 67.13, 0.583}, 
 {"MMR", "Asia", "Myanmar", "2021-02-18", 141709., 19., 26.714, 3191., -1., 
  1., 2604.476, 0.349, 0.491, 58.648, -0.018, 0.018, 0.42, "", "", "", "", 
  "", "", "", "", 889., 2.480294*^6, 45.585, 0.016, 1189., 0.022, 0.022, 
  44.5, "samples tested", "", "", "", "", 12222., "", "", "", 225., 70.37, 
  5.4409794*^7, 81.721, 29.1, 5.732, 3.12, 5591.597, 6.4, 202.104, 4.61, 6.3, 
  35.2, 79.287, 0.9, 67.13, 0.583}, {"MMR", "Asia", "Myanmar", "2021-02-19", 
  141728., 19., 26.429, 3194., 3., 0.857, 2604.825, 0.349, 0.486, 58.703, 
  0.055, 0.016, 0.44, "", "", "", "", "", "", "", "", 1117., 2.481411*^6, 
  45.606, 0.021, 1151., 0.021, 0.023, 43.6, "samples tested", "", "", "", "", 
  12222., "", "", "", 225., 70.37, 5.4409794*^7, 81.721, 29.1, 5.732, 3.12, 
  5591.597, 6.4, 202.104, 4.61, 6.3, 35.2, 79.287, 0.9, 67.13, 0.583}, 
 {"MMR", "Asia", "Myanmar", "2021-02-20", 141735., 7., 21.429, 3196., 2., 
  1.143, 2604.954, 0.129, 0.394, 58.739, 0.037, 0.021, 0.45, "", "", "", "", 
  "", "", "", "", 879., 2.48229*^6, 45.622, 0.016, 1012., 0.019, 0.021, 47.2, 
  "samples tested", "", "", "", "", 12222., "", "", "", 225., 70.37, 
  5.4409794*^7, 81.721, 29.1, 5.732, 3.12, 5591.597, 6.4, 202.104, 4.61, 6.3, 
  35.2, 79.287, 0.9, 67.13, 0.583}, {"MMR", "Asia", "Myanmar", "2021-02-21", 
  141750., 15., 21.286, 3196., 0., 1., 2605.229, 0.276, 0.391, 58.739, 0., 
  0.018, 0.47, "", "", "", "", "", "", "", "", 959., 2.483249*^6, 45.64, 
  0.018, 1048., 0.019, 0.02, 49.2, "samples tested", "", "", "", "", 12222., 
  "", "", "", 225., 70.37, 5.4409794*^7, 81.721, 29.1, 5.732, 3.12, 5591.597, 
  6.4, 202.104, 4.61, 6.3, 35.2, 79.287, 0.9, 67.13, 0.583}, 
 {"MMR", "Asia", "Myanmar", "2021-02-22", 141761., 11., 17.714, 3197., 1., 
  1., 2605.432, 0.202, 0.326, 58.758, 0.018, 0.018, 0.49, "", "", "", "", "", 
  "", "", "", 686., 2.483935*^6, 45.652, 0.013, 1020., 0.019, 0.017, 57.6, 
  "samples tested", "", "", "", "", 12222., "", "", "", 225., 70.37, 
  5.4409794*^7, 81.721, 29.1, 5.732, 3.12, 5591.597, 6.4, 202.104, 4.61, 6.3, 
  35.2, 79.287, 0.9, 67.13, 0.583}, {"MMR", "Asia", "Myanmar", "2021-02-23", 
  141783., 22., 17.714, 3197., 0., 0.714, 2605.836, 0.404, 0.326, 58.758, 0., 
  0.013, 0.52, "", "", "", "", "", "", "", "", 1159., 2.485094*^6, 45.674, 
  0.021, 1025., 0.019, 0.017, 57.9, "samples tested", "", "", "", "", 12222., 
  "", "", "", 225., 77.31, 5.4409794*^7, 81.721, 29.1, 5.732, 3.12, 5591.597, 
  6.4, 202.104, 4.61, 6.3, 35.2, 79.287, 0.9, 67.13, 0.583}, 
 {"MMR", "Asia", "Myanmar", "2021-02-24", 141816., 33., 18., 3197., 0., 
  0.714, 2606.443, 0.607, 0.331, 58.758, 0., 0.013, 0.54, "", "", "", "", "", 
  "", "", "", 1112., 2.486206*^6, 45.694, 0.02, 972., 0.018, 0.019, 54., 
  "samples tested", "", "", "", "", 12222., "", "", "", 225., 77.31, 
  5.4409794*^7, 81.721, 29.1, 5.732, 3.12, 5591.597, 6.4, 202.104, 4.61, 6.3, 
  35.2, 79.287, 0.9, 67.13, 0.583}, {"MMR", "Asia", "Myanmar", "2021-02-25", 
  141841., 25., 18.857, 3198., 1., 1., 2606.902, 0.459, 0.347, 58.776, 0.018, 
  0.018, 0.56, "", "", "", "", "", "", "", "", 1314., 2.48752*^6, 45.718, 
  0.024, 1032., 0.019, 0.018, 54.7, "samples tested", "", "", "", "", 12222., 
  "", "", "", 225., 77.31, 5.4409794*^7, 81.721, 29.1, 5.732, 3.12, 5591.597, 
  6.4, 202.104, 4.61, 6.3, 35.2, 79.287, 0.9, 67.13, 0.583}, 
 {"MMR", "Asia", "Myanmar", "2021-02-26", 141875., 34., 21., 3198., 0., 
  0.571, 2607.527, 0.625, 0.386, 58.776, 0., 0.011, 0.59, "", "", "", "", "", 
  "", "", "", 1254., 2.488774*^6, 45.741, 0.023, 1052., 0.019, 0.02, 50.1, 
  "samples tested", "", "", "", "", 12222., "", "", "", 225., 77.31, 
  5.4409794*^7, 81.721, 29.1, 5.732, 3.12, 5591.597, 6.4, 202.104, 4.61, 6.3, 
  35.2, 79.287, 0.9, 67.13, 0.583}, {"MMR", "Asia", "Myanmar", "2021-02-27", 
  141890., 15., 22.143, 3199., 1., 0.429, 2607.803, 0.276, 0.407, 58.795, 
  0.018, 0.008, 0.61, "", "", "", "", "", "", "", "", 1110., 2.489884*^6, 
  45.762, 0.02, 1085., 0.02, 0.02, 49., "samples tested", "", "", "", "", 
  12222., "", "", "", 225., 77.31, 5.4409794*^7, 81.721, 29.1, 5.732, 3.12, 
  5591.597, 6.4, 202.104, 4.61, 6.3, 35.2, 79.287, 0.9, 67.13, 0.583}, 
 {"MMR", "Asia", "Myanmar", "2021-02-28", 141896., 6., 20.857, 3199., 0., 
  0.429, 2607.913, 0.11, 0.383, 58.795, 0., 0.008, 0.62, "", "", "", "", "", 
  "", "", "", 1105., 2.490989*^6, 45.782, 0.02, 1106., 0.02, 0.019, 53., 
  "samples tested", "", "", "", "", 12222., "", "", "", 225., 77.31, 
  5.4409794*^7, 81.721, 29.1, 5.732, 3.12, 5591.597, 6.4, 202.104, 4.61, 6.3, 
  35.2, 79.287, 0.9, 67.13, 0.583}, {"MMR", "Asia", "Myanmar", "2021-03-01", 
  141916., 20., 22.143, 3199., 0., 0.286, 2608.28, 0.368, 0.407, 58.795, 0., 
  0.005, 0.64, "", "", "", "", "", "", "", "", "", "", "", "", "", "", "", 
  "", "", "", "", "", "", 12222., "", "", "", 225., 77.31, 5.4409794*^7, 
  81.721, 29.1, 5.732, 3.12, 5591.597, 6.4, 202.104, 4.61, 6.3, 35.2, 79.287, 
  0.9, 67.13, 0.583}, {"MMR", "Asia", "Myanmar", "2021-03-02", 141965., 49., 
  26., 3199., 0., 0.286, 2609.181, 0.901, 0.478, 58.795, 0., 0.005, 0.66, "", 
  "", "", "", "", "", "", "", "", "", "", "", "", "", "", "", "", "", "", "", 
  "", 12222., "", "", "", 225., 77.31, 5.4409794*^7, 81.721, 29.1, 5.732, 
  3.12, 5591.597, 6.4, 202.104, 4.61, 6.3, 35.2, 79.287, 0.9, 67.13, 0.583}, 
 {"MMR", "Asia", "Myanmar", "2021-03-03", 141984., 19., 24., 3199., 0., 
  0.286, 2609.53, 0.349, 0.441, 58.795, 0., 0.005, 0.67, "", "", "", "", "", 
  "", "", "", "", "", "", "", "", "", "", "", "", "", "", "", "", 12222., "", 
  "", "", 225., 77.31, 5.4409794*^7, 81.721, 29.1, 5.732, 3.12, 5591.597, 
  6.4, 202.104, 4.61, 6.3, 35.2, 79.287, 0.9, 67.13, 0.583}, 
 {"MMR", "Asia", "Myanmar", "2021-03-04", 142000., 16., 22.714, 3200., 1., 
  0.286, 2609.824, 0.294, 0.417, 58.813, 0.018, 0.005, 0.67, "", "", "", "", 
  "", "", "", "", "", "", "", "", "", "", "", "", "", "", "", "", "", 12222., 
  "", "", "", 225., 77.31, 5.4409794*^7, 81.721, 29.1, 5.732, 3.12, 5591.597, 
  6.4, 202.104, 4.61, 6.3, 35.2, 79.287, 0.9, 67.13, 0.583}, 
 {"MMR", "Asia", "Myanmar", "2021-03-05", 142000., 0., 17.857, 3200., 0., 
  0.286, 2609.824, 0., 0.328, 58.813, 0., 0.005, 0.68, "", "", "", "", "", 
  "", "", "", "", "", "", "", "", "", "", "", "", "", "", "", "", 12222., "", 
  "", "", 225., 77.31, 5.4409794*^7, 81.721, 29.1, 5.732, 3.12, 5591.597, 
  6.4, 202.104, 4.61, 6.3, 35.2, 79.287, 0.9, 67.13, 0.583}, 
 {"MMR", "Asia", "Myanmar", "2021-03-06", 142023., 23., 19., 3200., 0., 
  0.143, 2610.247, 0.423, 0.349, 58.813, 0., 0.003, 0.71, "", "", "", "", "", 
  "", "", "", "", "", "", "", "", "", "", "", "", "", "", "", "", 12222., "", 
  "", "", 225., 77.31, 5.4409794*^7, 81.721, 29.1, 5.732, 3.12, 5591.597, 
  6.4, 202.104, 4.61, 6.3, 35.2, 79.287, 0.9, 67.13, 0.583}, 
 {"MMR", "Asia", "Myanmar", "2021-03-07", 142034., 11., 19.714, 3200., 0., 
  0.143, 2610.449, 0.202, 0.362, 58.813, 0., 0.003, 0.72, "", "", "", "", "", 
  "", "", "", "", "", "", "", "", "", "", "", "", "", "", "", "", 12222., "", 
  "", "", 225., 77.31, 5.4409794*^7, 81.721, 29.1, 5.732, 3.12, 5591.597, 
  6.4, 202.104, 4.61, 6.3, 35.2, 79.287, 0.9, 67.13, 0.583}, 
 {"MMR", "Asia", "Myanmar", "2021-03-08", 142045., 11., 18.429, 3200., 0., 
  0.143, 2610.651, 0.202, 0.339, 58.813, 0., 0.003, 0.74, "", "", "", "", "", 
  "", "", "", "", "", "", "", "", "", "", "", "", "", "", "", "", 12222., "", 
  "", "", 225., 77.31, 5.4409794*^7, 81.721, 29.1, 5.732, 3.12, 5591.597, 
  6.4, 202.104, 4.61, 6.3, 35.2, 79.287, 0.9, 67.13, 0.583}, 
 {"MMR", "Asia", "Myanmar", "2021-03-09", 142059., 14., 13.429, 3200., 0., 
  0.143, 2610.909, 0.257, 0.247, 58.813, 0., 0.003, 0.76, "", "", "", "", "", 
  "", "", "", "", "", "", "", "", "", "", "", "", "", "", "", "", 12222., "", 
  "", "", 225., 77.78, 5.4409794*^7, 81.721, 29.1, 5.732, 3.12, 5591.597, 
  6.4, 202.104, 4.61, 6.3, 35.2, 79.287, 0.9, 67.13, 0.583}, 
 {"MMR", "Asia", "Myanmar", "2021-03-10", 142073., 14., 12.714, 3200., 0., 
  0.143, 2611.166, 0.257, 0.234, 58.813, 0., 0.003, 0.78, "", "", "", "", "", 
  "", "", "", "", "", "", "", "", "", "", "", "", "", "", "", "", 12222., "", 
  "", "", 225., 77.78, 5.4409794*^7, 81.721, 29.1, 5.732, 3.12, 5591.597, 
  6.4, 202.104, 4.61, 6.3, 35.2, 79.287, 0.9, 67.13, 0.583}, 
 {"MMR", "Asia", "Myanmar", "2021-03-11", 142114., 41., 16.286, 3201., 1., 
  0.143, 2611.919, 0.754, 0.299, 58.831, 0.018, 0.003, 0.8, "", "", "", "", 
  "", "", "", "", "", "", "", "", "", "", "", "", "", "", "", "", "", 12222., 
  "", "", "", 225., 77.78, 5.4409794*^7, 81.721, 29.1, 5.732, 3.12, 5591.597, 
  6.4, 202.104, 4.61, 6.3, 35.2, 79.287, 0.9, 67.13, 0.583}, 
 {"MMR", "Asia", "Myanmar", "2021-03-12", 142122., 8., 17.429, 3201., 0., 
  0.143, 2612.066, 0.147, 0.32, 58.831, 0., 0.003, 0.81, "", "", "", "", "", 
  "", "", "", "", "", "", "", "", "", "", "", "", "", "", "", "", 12222., "", 
  "", "", 225., 77.78, 5.4409794*^7, 81.721, 29.1, 5.732, 3.12, 5591.597, 
  6.4, 202.104, 4.61, 6.3, 35.2, 79.287, 0.9, 67.13, 0.583}, 
 {"MMR", "Asia", "Myanmar", "2021-03-13", 142136., 14., 16.143, 3201., 0., 
  0.143, 2612.324, 0.257, 0.297, 58.831, 0., 0.003, 0.82, "", "", "", "", "", 
  "", "", "", "", "", "", "", "", "", "", "", "", "", "", "", "", 12222., "", 
  "", "", 225., 77.78, 5.4409794*^7, 81.721, 29.1, 5.732, 3.12, 5591.597, 
  6.4, 202.104, 4.61, 6.3, 35.2, 79.287, 0.9, 67.13, 0.583}, 
 {"MMR", "Asia", "Myanmar", "2021-03-14", 142147., 11., 16.143, 3202., 1., 
  0.286, 2612.526, 0.202, 0.297, 58.85, 0.018, 0.005, 0.83, "", "", "", "", 
  "", "", "", "", "", "", "", "", "", "", "", "", "", "", "", "", "", 12222., 
  "", "", "", 225., 77.78, 5.4409794*^7, 81.721, 29.1, 5.732, 3.12, 5591.597, 
  6.4, 202.104, 4.61, 6.3, 35.2, 79.287, 0.9, 67.13, 0.583}, 
 {"MMR", "Asia", "Myanmar", "2021-03-15", 142147., 0., 14.571, 3202., 0., 
  0.286, 2612.526, 0., 0.268, 58.85, 0., 0.005, 0.84, "", "", "", "", "", "", 
  "", "", "", "", "", "", "", "", "", "", "", "", "", "", "", 12222., "", "", 
  "", 225., 77.78, 5.4409794*^7, 81.721, 29.1, 5.732, 3.12, 5591.597, 6.4, 
  202.104, 4.61, 6.3, 35.2, 79.287, 0.9, 67.13, 0.583}, 
 {"MMR", "Asia", "Myanmar", "2021-03-16", 142162., 15., 14.714, 3203., 1., 
  0.429, 2612.802, 0.276, 0.27, 58.868, 0.018, 0.008, 0.87, "", "", "", "", 
  "", "", "", "", "", "", "", "", "", "", "", "", "", "", "", "", "", 12222., 
  "", "", "", 225., 77.78, 5.4409794*^7, 81.721, 29.1, 5.732, 3.12, 5591.597, 
  6.4, 202.104, 4.61, 6.3, 35.2, 79.287, 0.9, 67.13, 0.583}, 
 {"MMR", "Asia", "Myanmar", "2021-03-17", 142190., 28., 16.714, 3203., 0., 
  0.429, 2613.316, 0.515, 0.307, 58.868, 0., 0.008, 0.89, "", "", "", "", "", 
  "", "", "", "", "", "", "", "", "", "", "", "", "", "", "", "", 12222., "", 
  "", "", 225., 77.78, 5.4409794*^7, 81.721, 29.1, 5.732, 3.12, 5591.597, 
  6.4, 202.104, 4.61, 6.3, 35.2, 79.287, 0.9, 67.13, 0.583}, 
 {"MMR", "Asia", "Myanmar", "2021-03-18", 142212., 22., 14., 3204., 1., 
  0.429, 2613.721, 0.404, 0.257, 58.886, 0.018, 0.008, 0.9, "", "", "", "", 
  "", "", "", "", "", "", "", "", "", "", "", "", "", "", "", "", "", 12222., 
  "", "", "", 225., 77.78, 5.4409794*^7, 81.721, 29.1, 5.732, 3.12, 5591.597, 
  6.4, 202.104, 4.61, 6.3, 35.2, 79.287, 0.9, 67.13, 0.583}, 
 {"MMR", "Asia", "Myanmar", "2021-03-19", 142212., 0., 12.857, 3204., 0., 
  0.429, 2613.721, 0., 0.236, 58.886, 0., 0.008, 0.91, "", "", "", "", "", 
  "", "", "", "", "", "", "", "", "", "", "", "", "", "", "", "", 12222., "", 
  "", "", 225., 77.78, 5.4409794*^7, 81.721, 29.1, 5.732, 3.12, 5591.597, 
  6.4, 202.104, 4.61, 6.3, 35.2, 79.287, 0.9, 67.13, 0.583}, 
 {"MMR", "Asia", "Myanmar", "2021-03-20", 142212., 0., 10.857, 3204., 0., 
  0.429, 2613.721, 0., 0.2, 58.886, 0., 0.008, 0.93, "", "", "", "", "", "", 
  "", "", "", "", "", "", "", "", "", "", "", "", "", "", "", 12222., "", "", 
  "", 225., 77.78, 5.4409794*^7, 81.721, 29.1, 5.732, 3.12, 5591.597, 6.4, 
  202.104, 4.61, 6.3, 35.2, 79.287, 0.9, 67.13, 0.583}, 
 {"MMR", "Asia", "Myanmar", "2021-03-21", 142212., 0., 9.286, 3204., 0., 
  0.286, 2613.721, 0., 0.171, 58.886, 0., 0.005, 0.97, "", "", "", "", "", 
  "", "", "", "", "", "", "", "", "", "", "", "", "", "", "", "", 12222., "", 
  "", "", 225., 77.78, 5.4409794*^7, 81.721, 29.1, 5.732, 3.12, 5591.597, 
  6.4, 202.104, 4.61, 6.3, 35.2, 79.287, 0.9, 67.13, 0.583}, 
 {"MMR", "Asia", "Myanmar", "2021-03-22", 142246., 34., 14.143, 3204., 0., 
  0.286, 2614.345, 0.625, 0.26, 58.886, 0., 0.005, 1.02, "", "", "", "", "", 
  "", "", "", "", "", "", "", "", "", "", "", "", "", "", "", "", 12222., "", 
  "", "", 225., 77.78, 5.4409794*^7, 81.721, 29.1, 5.732, 3.12, 5591.597, 
  6.4, 202.104, 4.61, 6.3, 35.2, 79.287, 0.9, 67.13, 0.583}, 
 {"MMR", "Asia", "Myanmar", "2021-03-23", 142264., 18., 14.571, 3204., 0., 
  0.143, 2614.676, 0.331, 0.268, 58.886, 0., 0.003, 1.04, "", "", "", "", "", 
  "", "", "", "", "", "", "", "", "", "", "", "", "", "", "", "", 12222., "", 
  "", "", 225., 75.93, 5.4409794*^7, 81.721, 29.1, 5.732, 3.12, 5591.597, 
  6.4, 202.104, 4.61, 6.3, 35.2, 79.287, 0.9, 67.13, 0.583}, 
 {"MMR", "Asia", "Myanmar", "2021-03-24", 142292., 28., 14.571, 3204., 0., 
  0.143, 2615.191, 0.515, 0.268, 58.886, 0., 0.003, 1.05, "", "", "", "", "", 
  "", "", "", "", "", "", "", "", "", "", "", "", "", "", "", "", 12222., "", 
  "", "", 225., 75.93, 5.4409794*^7, 81.721, 29.1, 5.732, 3.12, 5591.597, 
  6.4, 202.104, 4.61, 6.3, 35.2, 79.287, 0.9, 67.13, 0.583}, 
 {"MMR", "Asia", "Myanmar", "2021-03-25", 142315., 23., 14.714, 3204., 0., 
  0., 2615.614, 0.423, 0.27, 58.886, 0., 0., 1.05, "", "", "", "", "", "", 
  "", "", "", "", "", "", "", "", "", "", "", "", "", "", "", 12222., "", "", 
  "", 225., 75.93, 5.4409794*^7, 81.721, 29.1, 5.732, 3.12, 5591.597, 6.4, 
  202.104, 4.61, 6.3, 35.2, 79.287, 0.9, 67.13, 0.583}, 
 {"MMR", "Asia", "Myanmar", "2021-03-26", 142340., 25., 18.286, 3205., 1., 
  0.143, 2616.073, 0.459, 0.336, 58.905, 0.018, 0.003, 1.05, "", "", "", "", 
  "", "", "", "", "", "", "", "", "", "", "", "", "", "", "", "", "", 12222., 
  "", "", "", 225., 75.93, 5.4409794*^7, 81.721, 29.1, 5.732, 3.12, 5591.597, 
  6.4, 202.104, 4.61, 6.3, 35.2, 79.287, 0.9, 67.13, 0.583}, 
 {"MMR", "Asia", "Myanmar", "2021-03-27", 142377., 37., 23.571, 3206., 1., 
  0.286, 2616.753, 0.68, 0.433, 58.923, 0.018, 0.005, 1.04, "", "", "", "", 
  "", "", "", "", "", "", "", "", "", "", "", "", "", "", "", "", "", 12222., 
  "", "", "", 225., 75.93, 5.4409794*^7, 81.721, 29.1, 5.732, 3.12, 5591.597, 
  6.4, 202.104, 4.61, 6.3, 35.2, 79.287, 0.9, 67.13, 0.583}, 
 {"MMR", "Asia", "Myanmar", "2021-03-28", 142385., 8., 24.714, 3206., 0., 
  0.286, 2616.9, 0.147, 0.454, 58.923, 0., 0.005, 1.01, "", "", "", "", "", 
  "", "", "", "", "", "", "", "", "", "", "", "", "", "", "", "", 12222., "", 
  "", "", 225., 75.93, 5.4409794*^7, 81.721, 29.1, 5.732, 3.12, 5591.597, 
  6.4, 202.104, 4.61, 6.3, 35.2, 79.287, 0.9, 67.13, 0.583}, 
 {"MMR", "Asia", "Myanmar", "2021-03-29", 142393., 8., 21., 3206., 0., 0.286, 
  2617.047, 0.147, 0.386, 58.923, 0., 0.005, 0.99, "", "", "", "", "", "", 
  "", "", "", "", "", "", "", "", "", "", "", "", "", "", "", 12222., "", "", 
  "", 225., 75.93, 5.4409794*^7, 81.721, 29.1, 5.732, 3.12, 5591.597, 6.4, 
  202.104, 4.61, 6.3, 35.2, 79.287, 0.9, 67.13, 0.583}, 
 {"MMR", "Asia", "Myanmar", "2021-03-30", 142412., 19., 21.143, 3206., 0., 
  0.286, 2617.396, 0.349, 0.389, 58.923, 0., 0.005, 0.98, "", "", "", "", "", 
  "", "", "", "", "", "", "", "", "", "", "", "", "", "", "", "", 12222., "", 
  "", "", 225., 75.93, 5.4409794*^7, 81.721, 29.1, 5.732, 3.12, 5591.597, 
  6.4, 202.104, 4.61, 6.3, 35.2, 79.287, 0.9, 67.13, 0.583}, 
 {"MMR", "Asia", "Myanmar", "2021-03-31", 142434., 22., 20.286, 3206., 0., 
  0.286, 2617.801, 0.404, 0.373, 58.923, 0., 0.005, 0.96, "", "", "", "", "", 
  "", "", "", "", "", "", "", "", "", "", "", "", 1.04*^6, 1.*^6, 40000., "", 
  12222., 1.91, 1.84, 0.07, 225., 75.93, 5.4409794*^7, 81.721, 29.1, 5.732, 
  3.12, 5591.597, 6.4, 202.104, 4.61, 6.3, 35.2, 79.287, 0.9, 67.13, 0.583}, 
 {"MMR", "Asia", "Myanmar", "2021-04-01", 142466., 32., 21.571, 3206., 0., 
  0.286, 2618.389, 0.588, 0.396, 58.923, 0., 0.005, 0.95, "", "", "", "", "", 
  "", "", "", "", "", "", "", "", "", "", "", "", "", "", "", "", 15197., "", 
  "", "", 279., 75.93, 5.4409794*^7, 81.721, 29.1, 5.732, 3.12, 5591.597, 
  6.4, 202.104, 4.61, 6.3, 35.2, 79.287, 0.9, 67.13, 0.583}, 
 {"MMR", "Asia", "Myanmar", "2021-04-02", 142466., 0., 18., 3206., 0., 0.143, 
  2618.389, 0., 0.331, 58.923, 0., 0.003, 0.93, "", "", "", "", "", "", "", 
  "", "", "", "", "", "", "", "", "", "", "", "", "", "", 18171., "", "", "", 
  334., 75.93, 5.4409794*^7, 81.721, 29.1, 5.732, 3.12, 5591.597, 6.4, 
  202.104, 4.61, 6.3, 35.2, 79.287, 0.9, 67.13, 0.583}, 
 {"MMR", "Asia", "Myanmar", "2021-04-03", 142479., 13., 14.571, 3206., 0., 
  0., 2618.628, 0.239, 0.268, 58.923, 0., 0., 0.92, "", "", "", "", "", "", 
  "", "", "", "", "", "", "", "", "", "", "", "", "", "", "", 21146., "", "", 
  "", 389., 75.93, 5.4409794*^7, 81.721, 29.1, 5.732, 3.12, 5591.597, 6.4, 
  202.104, 4.61, 6.3, 35.2, 79.287, 0.9, 67.13, 0.583}, 
 {"MMR", "Asia", "Myanmar", "2021-04-04", 142497., 18., 16., 3206., 0., 0., 
  2618.959, 0.331, 0.294, 58.923, 0., 0., 0.92, "", "", "", "", "", "", "", 
  "", "", "", "", "", "", "", "", "", "", "", "", "", "", 24120., "", "", "", 
  443., 75.93, 5.4409794*^7, 81.721, 29.1, 5.732, 3.12, 5591.597, 6.4, 
  202.104, 4.61, 6.3, 35.2, 79.287, 0.9, 67.13, 0.583}, 
 {"MMR", "Asia", "Myanmar", "2021-04-05", 142511., 14., 16.857, 3206., 0., 
  0., 2619.216, 0.257, 0.31, 58.923, 0., 0., 0.9, "", "", "", "", "", "", "", 
  "", "", "", "", "", "", "", "", "", "", "", "", "", "", 27095., "", "", "", 
  498., 75.93, 5.4409794*^7, 81.721, 29.1, 5.732, 3.12, 5591.597, 6.4, 
  202.104, 4.61, 6.3, 35.2, 79.287, 0.9, 67.13, 0.583}, 
 {"MMR", "Asia", "Myanmar", "2021-04-06", 142530., 19., 16.857, 3206., 0., 
  0., 2619.565, 0.349, 0.31, 58.923, 0., 0., 0.89, "", "", "", "", "", "", 
  "", "", "", "", "", "", "", "", "", "", "", "", "", "", "", 30069., "", "", 
  "", 553., 75.93, 5.4409794*^7, 81.721, 29.1, 5.732, 3.12, 5591.597, 6.4, 
  202.104, 4.61, 6.3, 35.2, 79.287, 0.9, 67.13, 0.583}, 
 {"MMR", "Asia", "Myanmar", "2021-04-07", 142541., 11., 15.286, 3206., 0., 
  0., 2619.767, 0.202, 0.281, 58.923, 0., 0., 0.87, "", "", "", "", "", "", 
  "", "", "", "", "", "", "", "", "", "", "", "", "", "", "", 33043., "", "", 
  "", 607., 75.93, 5.4409794*^7, 81.721, 29.1, 5.732, 3.12, 5591.597, 6.4, 
  202.104, 4.61, 6.3, 35.2, 79.287, 0.9, 67.13, 0.583}, 
 {"MMR", "Asia", "Myanmar", "2021-04-08", 142549., 8., 11.857, 3206., 0., 0., 
  2619.914, 0.147, 0.218, 58.923, 0., 0., 0.86, "", "", "", "", "", "", "", 
  "", "", "", "", "", "", "", "", "", "", "", "", "", "", 33043., "", "", "", 
  607., 75.93, 5.4409794*^7, 81.721, 29.1, 5.732, 3.12, 5591.597, 6.4, 
  202.104, 4.61, 6.3, 35.2, 79.287, 0.9, 67.13, 0.583}, 
 {"MMR", "Asia", "Myanmar", "2021-04-09", 142558., 9., 13.143, 3206., 0., 0., 
  2620.08, 0.165, 0.242, 58.923, 0., 0., 0.86, "", "", "", "", "", "", "", 
  "", "", "", "", "", "", "", "", "", "", "", "", "", "", 33043., "", "", "", 
  607., 75.93, 5.4409794*^7, 81.721, 29.1, 5.732, 3.12, 5591.597, 6.4, 
  202.104, 4.61, 6.3, 35.2, 79.287, 0.9, 67.13, 0.583}, 
 {"MMR", "Asia", "Myanmar", "2021-04-10", 142572., 14., 13.286, 3206., 0., 
  0., 2620.337, 0.257, 0.244, 58.923, 0., 0., 0.87, "", "", "", "", "", "", 
  "", "", "", "", "", "", "", "", "", "", "", "", "", "", "", 33043., "", "", 
  "", 607., 75.93, 5.4409794*^7, 81.721, 29.1, 5.732, 3.12, 5591.597, 6.4, 
  202.104, 4.61, 6.3, 35.2, 79.287, 0.9, 67.13, 0.583}, 
 {"MMR", "Asia", "Myanmar", "2021-04-11", 142576., 4., 11.286, 3206., 0., 0., 
  2620.411, 0.074, 0.207, 58.923, 0., 0., 0.87, "", "", "", "", "", "", "", 
  "", "", "", "", "", "", "", "", "", "", "", "", "", "", 33043., "", "", "", 
  607., 75.93, 5.4409794*^7, 81.721, 29.1, 5.732, 3.12, 5591.597, 6.4, 
  202.104, 4.61, 6.3, 35.2, 79.287, 0.9, 67.13, 0.583}, 
 {"MMR", "Asia", "Myanmar", "2021-04-12", 142596., 20., 12.143, 3206., 0., 
  0., 2620.778, 0.368, 0.223, 58.923, 0., 0., 0.87, "", "", "", "", "", "", 
  "", "", "", "", "", "", "", "", "", "", "", "", "", "", "", 33043., "", "", 
  "", 607., 75.93, 5.4409794*^7, 81.721, 29.1, 5.732, 3.12, 5591.597, 6.4, 
  202.104, 4.61, 6.3, 35.2, 79.287, 0.9, 67.13, 0.583}, 
 {"MMR", "Asia", "Myanmar", "2021-04-13", 142596., 0., 9.429, 3206., 0., 0., 
  2620.778, 0., 0.173, 58.923, 0., 0., 0.87, "", "", "", "", "", "", "", "", 
  "", "", "", "", "", "", "", "", "", "", "", "", "", 33043., "", "", "", 
  607., 81.48, 5.4409794*^7, 81.721, 29.1, 5.732, 3.12, 5591.597, 6.4, 
  202.104, 4.61, 6.3, 35.2, 79.287, 0.9, 67.13, 0.583}, 
 {"MMR", "Asia", "Myanmar", "2021-04-14", 142605., 9., 9.143, 3206., 0., 0., 
  2620.944, 0.165, 0.168, 58.923, 0., 0., 0.87, "", "", "", "", "", "", "", 
  "", "", "", "", "", "", "", "", "", "", "", "", "", "", 33043., "", "", "", 
  607., 81.48, 5.4409794*^7, 81.721, 29.1, 5.732, 3.12, 5591.597, 6.4, 
  202.104, 4.61, 6.3, 35.2, 79.287, 0.9, 67.13, 0.583}, 
 {"MMR", "Asia", "Myanmar", "2021-04-15", 142610., 5., 8.714, 3206., 0., 0., 
  2621.035, 0.092, 0.16, 58.923, 0., 0., 0.89, "", "", "", "", "", "", "", 
  "", "", "", "", "", "", "", "", "", "", "", "", "", "", 33043., "", "", "", 
  607., 81.48, 5.4409794*^7, 81.721, 29.1, 5.732, 3.12, 5591.597, 6.4, 
  202.104, 4.61, 6.3, 35.2, 79.287, 0.9, 67.13, 0.583}, 
 {"MMR", "Asia", "Myanmar", "2021-04-16", 142617., 7., 8.429, 3206., 0., 0., 
  2621.164, 0.129, 0.155, 58.923, 0., 0., 0.92, "", "", "", "", "", "", "", 
  "", "", "", "", "", "", "", "", "", "", "", "", "", "", 33043., "", "", "", 
  607., 81.48, 5.4409794*^7, 81.721, 29.1, 5.732, 3.12, 5591.597, 6.4, 
  202.104, 4.61, 6.3, 35.2, 79.287, 0.9, 67.13, 0.583}, 
 {"MMR", "Asia", "Myanmar", "2021-04-17", 142619., 2., 6.714, 3206., 0., 0., 
  2621.201, 0.037, 0.123, 58.923, 0., 0., 0.95, "", "", "", "", "", "", "", 
  "", "", "", "", "", "", "", "", "", "", "", "", "", "", 33043., "", "", "", 
  607., 81.48, 5.4409794*^7, 81.721, 29.1, 5.732, 3.12, 5591.597, 6.4, 
  202.104, 4.61, 6.3, 35.2, 79.287, 0.9, 67.13, 0.583}, 
 {"MMR", "Asia", "Myanmar", "2021-04-18", 142628., 9., 7.429, 3206., 0., 0., 
  2621.366, 0.165, 0.137, 58.923, 0., 0., 0.99, "", "", "", "", "", "", "", 
  "", "", "", "", "", "", "", "", "", "", "", "", "", "", 33043., "", "", "", 
  607., 81.48, 5.4409794*^7, 81.721, 29.1, 5.732, 3.12, 5591.597, 6.4, 
  202.104, 4.61, 6.3, 35.2, 79.287, 0.9, 67.13, 0.583}, 
 {"MMR", "Asia", "Myanmar", "2021-04-19", 142644., 16., 6.857, 3206., 0., 0., 
  2621.66, 0.294, 0.126, 58.923, 0., 0., 1.02, "", "", "", "", "", "", "", 
  "", "", "", "", "", "", "", "", "", "", "", "", "", "", 33043., "", "", "", 
  607., 81.48, 5.4409794*^7, 81.721, 29.1, 5.732, 3.12, 5591.597, 6.4, 
  202.104, 4.61, 6.3, 35.2, 79.287, 0.9, 67.13, 0.583}, 
 {"MMR", "Asia", "Myanmar", "2021-04-20", 142644., 0., 6.857, 3206., 0., 0., 
  2621.66, 0., 0.126, 58.923, 0., 0., 1.04, "", "", "", "", "", "", "", "", 
  "", "", "", "", "", "", "", "", "", "", "", "", "", 33043., "", "", "", 
  607., 81.48, 5.4409794*^7, 81.721, 29.1, 5.732, 3.12, 5591.597, 6.4, 
  202.104, 4.61, 6.3, 35.2, 79.287, 0.9, 67.13, 0.583}, 
 {"MMR", "Asia", "Myanmar", "2021-04-21", 142661., 17., 8., 3206., 0., 0., 
  2621.973, 0.312, 0.147, 58.923, 0., 0., 1.08, "", "", "", "", "", "", "", 
  "", "", "", "", "", "", "", "", "", "", "", "", "", "", 33043., "", "", "", 
  607., 81.48, 5.4409794*^7, 81.721, 29.1, 5.732, 3.12, 5591.597, 6.4, 
  202.104, 4.61, 6.3, 35.2, 79.287, 0.9, 67.13, 0.583}, 
 {"MMR", "Asia", "Myanmar", "2021-04-22", 142674., 13., 9.143, 3206., 0., 0., 
  2622.212, 0.239, 0.168, 58.923, 0., 0., 1.11, "", "", "", "", "", "", "", 
  "", "", "", "", "", "", "", "", "", "", "", "", "", "", 33043., "", "", "", 
  607., 81.48, 5.4409794*^7, 81.721, 29.1, 5.732, 3.12, 5591.597, 6.4, 
  202.104, 4.61, 6.3, 35.2, 79.287, 0.9, 67.13, 0.583}, 
 {"MMR", "Asia", "Myanmar", "2021-04-23", 142687., 13., 10., 3206., 0., 0., 
  2622.451, 0.239, 0.184, 58.923, 0., 0., 1.14, "", "", "", "", "", "", "", 
  "", "", "", "", "", "", "", "", "", "", 1.8*^6, 1.5*^6, 300000., "", 
  33043., 3.31, 2.76, 0.55, 607., 81.48, 5.4409794*^7, 81.721, 29.1, 5.732, 
  3.12, 5591.597, 6.4, 202.104, 4.61, 6.3, 35.2, 79.287, 0.9, 67.13, 0.583}, 
 {"MMR", "Asia", "Myanmar", "2021-04-24", 142704., 17., 12.143, 3206., 0., 
  0., 2622.763, 0.312, 0.223, 58.923, 0., 0., 1.17, "", "", "", "", "", "", 
  "", "", "", "", "", "", "", "", "", "", "", "", "", "", "", 37982., "", "", 
  "", 698., 81.48, 5.4409794*^7, 81.721, 29.1, 5.732, 3.12, 5591.597, 6.4, 
  202.104, 4.61, 6.3, 35.2, 79.287, 0.9, 67.13, 0.583}, 
 {"MMR", "Asia", "Myanmar", "2021-04-25", 142712., 8., 12., 3206., 0., 0., 
  2622.91, 0.147, 0.221, 58.923, 0., 0., 1.18, "", "", "", "", "", "", "", 
  "", "", "", "", "", "", "", "", "", "", "", "", "", "", 42921., "", "", "", 
  789., 81.48, 5.4409794*^7, 81.721, 29.1, 5.732, 3.12, 5591.597, 6.4, 
  202.104, 4.61, 6.3, 35.2, 79.287, 0.9, 67.13, 0.583}, 
 {"MMR", "Asia", "Myanmar", "2021-04-26", 142722., 10., 11.143, 3207., 1., 
  0.143, 2623.094, 0.184, 0.205, 58.942, 0.018, 0.003, 1.2, "", "", "", "", 
  "", "", "", "", "", "", "", "", "", "", "", "", "", "", "", "", "", 47860., 
  "", "", "", 880., 72.22, 5.4409794*^7, 81.721, 29.1, 5.732, 3.12, 5591.597, 
  6.4, 202.104, 4.61, 6.3, 35.2, 79.287, 0.9, 67.13, 0.583}, 
 {"MMR", "Asia", "Myanmar", "2021-04-27", 142740., 18., 13.714, 3207., 0., 
  0.143, 2623.425, 0.331, 0.252, 58.942, 0., 0.003, 1.22, "", "", "", "", "", 
  "", "", "", "", "", "", "", "", "", "", "", "", "", "", "", "", 52798., "", 
  "", "", 970., 72.22, 5.4409794*^7, 81.721, 29.1, 5.732, 3.12, 5591.597, 
  6.4, 202.104, 4.61, 6.3, 35.2, 79.287, 0.9, 67.13, 0.583}, 
 {"MMR", "Asia", "Myanmar", "2021-04-28", 142790., 50., 18.429, 3209., 2., 
  0.429, 2624.344, 0.919, 0.339, 58.978, 0.037, 0.008, 1.23, "", "", "", "", 
  "", "", "", "", "", "", "", "", "", "", "", "", "", "", "", "", "", 57737., 
  "", "", "", 1061., 72.22, 5.4409794*^7, 81.721, 29.1, 5.732, 3.12, 
  5591.597, 6.4, 202.104, 4.61, 6.3, 35.2, 79.287, 0.9, 67.13, 0.583}, 
 {"MMR", "Asia", "Myanmar", "2021-04-29", 142800., 10., 18., 3209., 0., 
  0.429, 2624.527, 0.184, 0.331, 58.978, 0., 0.008, 1.2, "", "", "", "", "", 
  "", "", "", "", "", "", "", "", "", "", "", "", "", "", "", "", 62676., "", 
  "", "", 1152., 72.22, 5.4409794*^7, 81.721, 29.1, 5.732, 3.12, 5591.597, 
  6.4, 202.104, 4.61, 6.3, 35.2, 79.287, 0.9, 67.13, 0.583}, 
 {"MMR", "Asia", "Myanmar", "2021-04-30", 142817., 17., 18.571, 3209., 0., 
  0.429, 2624.84, 0.312, 0.341, 58.978, 0., 0.008, 1.18, "", "", "", "", "", 
  "", "", "", "", "", "", "", "", "", "", "", "", "", "", "", "", 67615., "", 
  "", "", 1243., 72.22, 5.4409794*^7, 81.721, 29.1, 5.732, 3.12, 5591.597, 
  6.4, 202.104, 4.61, 6.3, 35.2, 79.287, 0.9, 67.13, 0.583}, 
 {"MMR", "Asia", "Myanmar", "2021-05-01", 142831., 14., 18.143, 3209., 0., 
  0.429, 2625.097, 0.257, 0.333, 58.978, 0., 0.008, 1.16, "", "", "", "", "", 
  "", "", "", "", "", "", "", "", "", "", "", "", "", "", "", "", 67615., "", 
  "", "", 1243., 72.22, 5.4409794*^7, 81.721, 29.1, 5.732, 3.12, 5591.597, 
  6.4, 202.104, 4.61, 6.3, 35.2, 79.287, 0.9, 67.13, 0.583}, 
 {"MMR", "Asia", "Myanmar", "2021-05-02", 142838., 7., 18., 3209., 0., 0.429, 
  2625.226, 0.129, 0.331, 58.978, 0., 0.008, 1.15, "", "", "", "", "", "", 
  "", "", "", "", "", "", "", "", "", "", "", "", "", "", "", 67615., "", "", 
  "", 1243., 72.22, 5.4409794*^7, 81.721, 29.1, 5.732, 3.12, 5591.597, 6.4, 
  202.104, 4.61, 6.3, 35.2, 79.287, 0.9, 67.13, 0.583}, 
 {"MMR", "Asia", "Myanmar", "2021-05-03", 142842., 4., 17.143, 3209., 0., 
  0.286, 2625.299, 0.074, 0.315, 58.978, 0., 0.005, 1.14, "", "", "", "", "", 
  "", "", "", "", "", "", "", "", "", "", "", "", "", "", "", "", 67615., "", 
  "", "", 1243., 72.22, 5.4409794*^7, 81.721, 29.1, 5.732, 3.12, 5591.597, 
  6.4, 202.104, 4.61, 6.3, 35.2, 79.287, 0.9, 67.13, 0.583}, 
 {"MMR", "Asia", "Myanmar", "2021-05-04", 142858., 16., 16.857, 3209., 0., 
  0.286, 2625.593, 0.294, 0.31, 58.978, 0., 0.005, 1.15, "", "", "", "", "", 
  "", "", "", "", "", "", "", "", "", "", "", "", 2.543762*^6, 1.689551*^6, 
  854211., "", 67615., 4.68, 3.11, 1.57, 1243., 72.22, 5.4409794*^7, 81.721, 
  29.1, 5.732, 3.12, 5591.597, 6.4, 202.104, 4.61, 6.3, 35.2, 79.287, 0.9, 
  67.13, 0.583}, {"MMR", "Asia", "Myanmar", "2021-05-05", 142874., 16., 12., 
  3210., 1., 0.143, 2625.888, 0.294, 0.221, 58.997, 0.018, 0.003, 1.16, "", 
  "", "", "", "", "", "", "", "", "", "", "", "", "", "", "", "", "", "", "", 
  "", 65116., "", "", "", 1197., 72.22, 5.4409794*^7, 81.721, 29.1, 5.732, 
  3.12, 5591.597, 6.4, 202.104, 4.61, 6.3, 35.2, 79.287, 0.9, 67.13, 0.583}, 
 {"MMR", "Asia", "Myanmar", "2021-05-06", 142874., 0., 10.571, 3210., 0., 
  0.143, 2625.888, 0., 0.194, 58.997, 0., 0.003, 1.17, "", "", "", "", "", 
  "", "", "", "", "", "", "", "", "", "", "", "", "", "", "", "", 62618., "", 
  "", "", 1151., 72.22, 5.4409794*^7, 81.721, 29.1, 5.732, 3.12, 5591.597, 
  6.4, 202.104, 4.61, 6.3, 35.2, 79.287, 0.9, 67.13, 0.583}, 
 {"MMR", "Asia", "Myanmar", "2021-05-07", 142903., 29., 12.286, 3210., 0., 
  0.143, 2626.421, 0.533, 0.226, 58.997, 0., 0.003, 1.21, "", "", "", "", "", 
  "", "", "", "", 2.587501*^6, 47.556, "", "", "", "", "", "samples tested", 
  "", "", "", "", 60120., "", "", "", 1105., 72.22, 5.4409794*^7, 81.721, 
  29.1, 5.732, 3.12, 5591.597, 6.4, 202.104, 4.61, 6.3, 35.2, 79.287, 0.9, 
  67.13, 0.583}, {"MMR", "Asia", "Myanmar", "2021-05-08", 142934., 31., 
  14.714, 3210., 0., 0.143, 2626.99, 0.57, 0.27, 58.997, 0., 0.003, 1.23, "", 
  "", "", "", "", "", "", "", 1379., 2.58888*^6, 47.581, 0.025, "", "", "", 
  "", "samples tested", "", "", "", "", 57621., "", "", "", 1059., 72.22, 
  5.4409794*^7, 81.721, 29.1, 5.732, 3.12, 5591.597, 6.4, 202.104, 4.61, 6.3, 
  35.2, 79.287, 0.9, 67.13, 0.583}, {"MMR", "Asia", "Myanmar", "2021-05-09", 
  142947., 13., 15.571, 3210., 0., 0.143, 2627.229, 0.239, 0.286, 58.997, 0., 
  0.003, 1.23, "", "", "", "", "", "", "", "", 1448., 2.590328*^6, 47.608, 
  0.027, "", "", "", "", "samples tested", "", "", "", "", 55123., "", "", 
  "", 1013., 72.22, 5.4409794*^7, 81.721, 29.1, 5.732, 3.12, 5591.597, 6.4, 
  202.104, 4.61, 6.3, 35.2, 79.287, 0.9, 67.13, 0.583}, 
 {"MMR", "Asia", "Myanmar", "2021-05-10", 142963., 16., 17.286, 3210., 0., 
  0.143, 2627.523, 0.294, 0.318, 58.997, 0., 0.003, 1.22, "", "", "", "", "", 
  "", "", "", 1577., 2.591905*^6, 47.637, 0.029, "", "", "", "", 
  "samples tested", "", "", "", "", 52625., "", "", "", 967., 72.22, 
  5.4409794*^7, 81.721, 29.1, 5.732, 3.12, 5591.597, 6.4, 202.104, 4.61, 6.3, 
  35.2, 79.287, 0.9, 67.13, 0.583}, {"MMR", "Asia", "Myanmar", "2021-05-11", 
  142974., 11., 16.571, 3210., 0., 0.143, 2627.725, 0.202, 0.305, 58.997, 0., 
  0.003, 1.22, "", "", "", "", "", "", "", "", 1983., 2.593888*^6, 47.673, 
  0.036, "", "", "", "", "samples tested", "", "", "", "", 50126., "", "", 
  "", 921., 72.22, 5.4409794*^7, 81.721, 29.1, 5.732, 3.12, 5591.597, 6.4, 
  202.104, 4.61, 6.3, 35.2, 79.287, 0.9, 67.13, 0.583}, 
 {"MMR", "Asia", "Myanmar", "2021-05-12", 142997., 23., 17.571, 3211., 1., 
  0.143, 2628.148, 0.423, 0.323, 59.015, 0.018, 0.003, 1.23, "", "", "", "", 
  "", "", "", "", 1471., 2.595359*^6, 47.7, 0.027, "", "", "", "", 
  "samples tested", "", "", "", "", 50126., "", "", "", 921., 72.22, 
  5.4409794*^7, 81.721, 29.1, 5.732, 3.12, 5591.597, 6.4, 202.104, 4.61, 6.3, 
  35.2, 79.287, 0.9, 67.13, 0.583}, {"MMR", "Asia", "Myanmar", "2021-05-13", 
  143004., 7., 18.571, 3212., 1., 0.286, 2628.277, 0.129, 0.341, 59.033, 
  0.018, 0.005, 1.25, "", "", "", "", "", "", "", "", 2019., 2.597378*^6, 
  47.737, 0.037, "", "", "", "", "samples tested", 2.9949*^6, 1.772177*^6, 
  1.222723*^6, "", 50126., 5.5, 3.26, 2.25, 921., 72.22, 5.4409794*^7, 
  81.721, 29.1, 5.732, 3.12, 5591.597, 6.4, 202.104, 4.61, 6.3, 35.2, 79.287, 
  0.9, 67.13, 0.583}, {"MMR", "Asia", "Myanmar", "2021-05-14", 143035., 31., 
  18.857, 3212., 0., 0.286, 2628.847, 0.57, 0.347, 59.033, 0., 0.005, 1.27, 
  "", "", "", "", "", "", "", "", 2219., 2.599597*^6, 47.778, 0.041, 1728., 
  0.032, 0.011, 91.6, "samples tested", "", "", "", "", "", "", "", "", "", 
  72.22, 5.4409794*^7, 81.721, 29.1, 5.732, 3.12, 5591.597, 6.4, 202.104, 
  4.61, 6.3, 35.2, 79.287, 0.9, 67.13, 0.583}, 
 {"MMR", "Asia", "Myanmar", "2021-05-15", 143059., 24., 17.857, 3212., 0., 
  0.286, 2629.288, 0.441, 0.328, 59.033, 0., 0.005, 1.29, "", "", "", "", "", 
  "", "", "", 1260., 2.600857*^6, 47.801, 0.023, 1711., 0.031, 0.01, 95.8, 
  "samples tested", "", "", "", "", "", "", "", "", "", 72.22, 5.4409794*^7, 
  81.721, 29.1, 5.732, 3.12, 5591.597, 6.4, 202.104, 4.61, 6.3, 35.2, 79.287, 
  0.9, 67.13, 0.583}, {"MMR", "Asia", "Myanmar", "2021-05-16", 143065., 6., 
  16.857, 3212., 0., 0.286, 2629.398, 0.11, 0.31, 59.033, 0., 0.005, 1.31, 
  "", "", "", "", "", "", "", "", 913., 2.60177*^6, 47.818, 0.017, 1635., 
  0.03, 0.01, 97., "samples tested", "", "", "", "", "", "", "", "", "", 
  72.22, 5.4409794*^7, 81.721, 29.1, 5.732, 3.12, 5591.597, 6.4, 202.104, 
  4.61, 6.3, 35.2, 79.287, 0.9, 67.13, 0.583}, 
 {"MMR", "Asia", "Myanmar", "2021-05-17", 143097., 32., 19.143, 3213., 1., 
  0.429, 2629.986, 0.588, 0.352, 59.052, 0.018, 0.008, 1.33, "", "", "", "", 
  "", "", "", "", 1254., 2.603024*^6, 47.841, 0.023, 1588., 0.029, 0.012, 
  83., "samples tested", "", "", "", "", "", "", "", "", "", 72.22, 
  5.4409794*^7, 81.721, 29.1, 5.732, 3.12, 5591.597, 6.4, 202.104, 4.61, 6.3, 
  35.2, 79.287, 0.9, 67.13, 0.583}, {"MMR", "Asia", "Myanmar", "2021-05-18", 
  143131., 34., 22.429, 3213., 0., 0.429, 2630.611, 0.625, 0.412, 59.052, 0., 
  0.008, 1.34, "", "", "", "", "", "", "", "", 1973., 2.604997*^6, 47.877, 
  0.036, 1587., 0.029, 0.014, 70.8, "samples tested", "", "", "", "", "", "", 
  "", "", "", 72.22, 5.4409794*^7, 81.721, 29.1, 5.732, 3.12, 5591.597, 6.4, 
  202.104, 4.61, 6.3, 35.2, 79.287, 0.9, 67.13, 0.583}, 
 {"MMR", "Asia", "Myanmar", "2021-05-19", 143159., 28., 23.143, 3216., 3., 
  0.714, 2631.126, 0.515, 0.425, 59.107, 0.055, 0.013, 1.34, "", "", "", "", 
  "", "", "", "", 1377., 2.606374*^6, 47.903, 0.025, 1574., 0.029, 0.015, 
  68., "samples tested", "", "", "", "", "", "", "", "", "", 72.22, 
  5.4409794*^7, 81.721, 29.1, 5.732, 3.12, 5591.597, 6.4, 202.104, 4.61, 6.3, 
  35.2, 79.287, 0.9, 67.13, 0.583}, {"MMR", "Asia", "Myanmar", "2021-05-20", 
  143183., 24., 25.571, 3216., 0., 0.571, 2631.567, 0.441, 0.47, 59.107, 0., 
  0.011, 1.35, "", "", "", "", "", "", "", "", 1084., 2.607458*^6, 47.923, 
  0.02, 1440., 0.026, 0.018, 56.3, "samples tested", "", "", "", "", "", "", 
  "", "", "", 72.22, 5.4409794*^7, 81.721, 29.1, 5.732, 3.12, 5591.597, 6.4, 
  202.104, 4.61, 6.3, 35.2, 79.287, 0.9, 67.13, 0.583}, 
 {"MMR", "Asia", "Myanmar", "2021-05-21", 143211., 28., 25.143, 3216., 0., 
  0.571, 2632.081, 0.515, 0.462, 59.107, 0., 0.011, 1.37, "", "", "", "", "", 
  "", "", "", 1377., 2.608835*^6, 47.948, 0.025, 1320., 0.024, 0.019, 52.5, 
  "samples tested", "", "", "", "", "", "", "", "", "", 72.22, 5.4409794*^7, 
  81.721, 29.1, 5.732, 3.12, 5591.597, 6.4, 202.104, 4.61, 6.3, 35.2, 79.287, 
  0.9, 67.13, 0.583}, {"MMR", "Asia", "Myanmar", "2021-05-22", 143228., 17., 
  24.143, 3216., 0., 0.571, 2632.394, 0.312, 0.444, 59.107, 0., 0.011, 1.39, 
  "", "", "", "", "", "", "", "", 1234., 2.610069*^6, 47.971, 0.023, 1316., 
  0.024, 0.018, 54.5, "samples tested", "", "", "", "", "", "", "", "", "", 
  72.22, 5.4409794*^7, 81.721, 29.1, 5.732, 3.12, 5591.597, 6.4, 202.104, 
  4.61, 6.3, 35.2, 79.287, 0.9, 67.13, 0.583}, 
 {"MMR", "Asia", "Myanmar", "2021-05-23", 143234., 6., 24.143, 3216., 0., 
  0.571, 2632.504, 0.11, 0.444, 59.107, 0., 0.011, 1.43, "", "", "", "", "", 
  "", "", "", "", "", "", "", 1297., 0.024, 0.019, 53.7, "samples tested", 
  "", "", "", "", "", "", "", "", "", 72.22, 5.4409794*^7, 81.721, 29.1, 
  5.732, 3.12, 5591.597, 6.4, 202.104, 4.61, 6.3, 35.2, 79.287, 0.9, 67.13, 
  0.583}, {"MMR", "Asia", "Myanmar", "2021-05-24", 143262., 28., 23.571, 
  3216., 0., 0.429, 2633.019, 0.515, 0.433, 59.107, 0., 0.008, 1.47, "", "", 
  "", "", "", "", "", "", "", 2.611626*^6, 47.999, "", 1229., 0.023, 0.019, 
  52.1, "samples tested", "", "", "", "", "", "", "", "", "", 72.22, 
  5.4409794*^7, 81.721, 29.1, 5.732, 3.12, 5591.597, 6.4, 202.104, 4.61, 6.3, 
  35.2, 79.287, 0.9, 67.13, 0.583}, {"MMR", "Asia", "Myanmar", "2021-05-25", 
  143296., 34., 23.571, 3216., 0., 0.429, 2633.643, 0.625, 0.433, 59.107, 0., 
  0.008, 1.51, "", "", "", "", "", "", "", "", 1923., 2.613549*^6, 48.035, 
  0.035, 1222., 0.022, 0.019, 51.8, "samples tested", "", "", "", "", "", "", 
  "", "", "", 72.22, 5.4409794*^7, 81.721, 29.1, 5.732, 3.12, 5591.597, 6.4, 
  202.104, 4.61, 6.3, 35.2, 79.287, 0.9, 67.13, 0.583}, 
 {"MMR", "Asia", "Myanmar", "2021-05-26", 143318., 22., 22.714, 3216., 0., 
  0., 2634.048, 0.404, 0.417, 59.107, 0., 0., 1.56, "", "", "", "", "", "", 
  "", "", 1129., 2.614678*^6, 48.055, 0.021, 1186., 0.022, 0.019, 52.2, 
  "samples tested", "", "", "", "", "", "", "", "", "", 72.22, 5.4409794*^7, 
  81.721, 29.1, 5.732, 3.12, 5591.597, 6.4, 202.104, 4.61, 6.3, 35.2, 79.287, 
  0.9, 67.13, 0.583}, {"MMR", "Asia", "Myanmar", "2021-05-27", 143414., 96., 
  33., 3216., 0., 0., 2635.812, 1.764, 0.607, 59.107, 0., 0., 1.62, "", "", 
  "", "", "", "", "", "", 1788., 2.616466*^6, 48.088, 0.033, 1287., 0.024, 
  0.026, 39., "samples tested", "", "", "", "", "", "", "", "", "", 72.22, 
  5.4409794*^7, 81.721, 29.1, 5.732, 3.12, 5591.597, 6.4, 202.104, 4.61, 6.3, 
  35.2, 79.287, 0.9, 67.13, 0.583}, {"MMR", "Asia", "Myanmar", "2021-05-28", 
  143486., 72., 39.286, 3216., 0., 0., 2637.136, 1.323, 0.722, 59.107, 0., 
  0., 1.63, "", "", "", "", "", "", "", "", 1230., 2.617696*^6, 48.111, 
  0.023, 1266., 0.023, 0.031, 32.2, "samples tested", "", "", "", "", "", "", 
  "", "", "", 72.22, 5.4409794*^7, 81.721, 29.1, 5.732, 3.12, 5591.597, 6.4, 
  202.104, 4.61, 6.3, 35.2, 79.287, 0.9, 67.13, 0.583}, 
 {"MMR", "Asia", "Myanmar", "2021-05-29", 143526., 40., 42.571, 3216., 0., 
  0., 2637.871, 0.735, 0.782, 59.107, 0., 0., 1.64, "", "", "", "", "", "", 
  "", "", 1034., 2.61873*^6, 48.13, 0.019, 1237., 0.023, 0.034, 29.1, 
  "samples tested", "", "", "", "", "", "", "", "", "", 72.22, 5.4409794*^7, 
  81.721, 29.1, 5.732, 3.12, 5591.597, 6.4, 202.104, 4.61, 6.3, 35.2, 79.287, 
  0.9, 67.13, 0.583}, {"MMR", "Asia", "Myanmar", "2021-05-30", 143571., 45., 
  48.143, 3216., 0., 0., 2638.698, 0.827, 0.885, 59.107, 0., 0., 1.66, "", 
  "", "", "", "", "", "", "", 912., 2.619642*^6, 48.147, 0.017, 1256., 0.023, 
  0.038, 26.1, "samples tested", "", "", "", "", "", "", "", "", "", 72.22, 
  5.4409794*^7, 81.721, 29.1, 5.732, 3.12, 5591.597, 6.4, 202.104, 4.61, 6.3, 
  35.2, 79.287, 0.9, 67.13, 0.583}, {"MMR", "Asia", "Myanmar", "2021-05-31", 
  143629., 58., 52.429, 3217., 1., 0.143, 2639.764, 1.066, 0.964, 59.125, 
  0.018, 0.003, 1.68, "", "", "", "", "", "", "", "", 1771., 2.621413*^6, 
  48.179, 0.033, 1398., 0.026, 0.038, 26.7, "samples tested", "", "", "", "", 
  "", "", "", "", "", 72.22, 5.4409794*^7, 81.721, 29.1, 5.732, 3.12, 
  5591.597, 6.4, 202.104, 4.61, 6.3, 35.2, 79.287, 0.9, 67.13, 0.583}, 
 {"MMR", "Asia", "Myanmar", "2021-06-01", 143751., 122., 65., 3217., 0., 
  0.143, 2642.006, 2.242, 1.195, 59.125, 0., 0.003, 1.7, "", "", "", "", "", 
  "", "", "", 2016., 2.623429*^6, 48.216, 0.037, 1411., 0.026, 0.046, 21.7, 
  "samples tested", "", "", "", "", "", "", "", "", "", "", 5.4409794*^7, 
  81.721, 29.1, 5.732, 3.12, 5591.597, 6.4, 202.104, 4.61, 6.3, 35.2, 79.287, 
  0.9, 67.13, 0.583}, {"MMR", "Asia", "Myanmar", "2021-06-02", 143823., 72., 
  72.143, 3218., 1., 0.286, 2643.329, 1.323, 1.326, 59.144, 0.018, 0.005, 
  1.71, "", "", "", "", "", "", "", "", 1591., 2.62502*^6, 48.245, 0.029, 
  1477., 0.027, 0.049, 20.5, "samples tested", "", "", "", "", "", "", "", 
  "", "", "", 5.4409794*^7, 81.721, 29.1, 5.732, 3.12, 5591.597, 6.4, 
  202.104, 4.61, 6.3, 35.2, 79.287, 0.9, 67.13, 0.583}, 
 {"MMR", "Asia", "Myanmar", "2021-06-03", 143945., 122., 75.857, 3221., 3., 
  0.714, 2645.571, 2.242, 1.394, 59.199, 0.055, 0.013, 1.71, "", "", "", "", 
  "", "", "", "", 1448., 2.626468*^6, 48.272, 0.027, 1429., 0.026, 0.053, 
  18.8, "samples tested", "", "", "", "", "", "", "", "", "", "", 
  5.4409794*^7, 81.721, 29.1, 5.732, 3.12, 5591.597, 6.4, 202.104, 4.61, 6.3, 
  35.2, 79.287, 0.9, 67.13, 0.583}, {"MMR", "Asia", "Myanmar", "2021-06-04", 
  144157., 212., 95.857, 3221., 0., 0.714, 2649.468, 3.896, 1.762, 59.199, 
  0., 0.013, 1.72, "", "", "", "", "", "", "", "", 1778., 2.628246*^6, 
  48.305, 0.033, 1507., 0.028, 0.064, 15.7, "samples tested", "", "", "", "", 
  "", "", "", "", "", "", 5.4409794*^7, 81.721, 29.1, 5.732, 3.12, 5591.597, 
  6.4, 202.104, 4.61, 6.3, 35.2, 79.287, 0.9, 67.13, 0.583}, 
 {"MMR", "Asia", "Myanmar", "2021-06-05", 144253., 96., 103.857, 3223., 2., 
  1., 2651.232, 1.764, 1.909, 59.236, 0.037, 0.018, 1.71, "", "", "", "", "", 
  "", "", "", 1484., 2.62973*^6, 48.332, 0.027, 1571., 0.029, 0.066, 15.1, 
  "samples tested", "", "", "", "", "", "", "", "", "", "", 5.4409794*^7, 
  81.721, 29.1, 5.732, 3.12, 5591.597, 6.4, 202.104, 4.61, 6.3, 35.2, 79.287, 
  0.9, 67.13, 0.583}, {"MMR", "Asia", "Myanmar", "2021-06-06", 144317., 64., 
  106.571, 3225., 2., 1.286, 2652.408, 1.176, 1.959, 59.272, 0.037, 0.024, 
  1.71, "", "", "", "", "", "", "", "", 1077., 2.630807*^6, 48.352, 0.02, 
  1595., 0.029, 0.067, 15., "samples tested", "", "", "", "", "", "", "", "", 
  "", "", 5.4409794*^7, 81.721, 29.1, 5.732, 3.12, 5591.597, 6.4, 202.104, 
  4.61, 6.3, 35.2, 79.287, 0.9, 67.13, 0.583}, 
 {"MMR", "Asia", "Myanmar", "2021-06-07", 144456., 139., 118.143, 3227., 2., 
  1.429, 2654.963, 2.555, 2.171, 59.309, 0.037, 0.026, "", "", "", "", "", 
  "", "", "", "", 2216., 2.633023*^6, 48.392, 0.041, 1659., 0.03, 0.071, 14., 
  "samples tested", "", "", "", "", "", "", "", "", "", "", 5.4409794*^7, 
  81.721, 29.1, 5.732, 3.12, 5591.597, 6.4, 202.104, 4.61, 6.3, 35.2, 79.287, 
  0.9, 67.13, 0.583}, {"NAM", "Africa", "Namibia", "2020-03-14", 2., 2., "", 
  "", "", "", 0.787, 0.787, "", "", "", "", "", "", "", "", "", "", "", "", 
  "", "", "", "", "", "", "", "", "", "", "", "", "", "", "", "", "", "", "", 
  8.33, 2.540916*^6, 3.078, 22., 3.552, 2.085, 9541.808, 13.4, 243.811, 3.94, 
  9.7, 34.2, 44.6, "", 63.71, 0.646}, {"NAM", "Africa", "Namibia", 
  "2020-03-15", 2., 0., "", "", "", "", 0.787, 0., "", "", "", "", "", "", 
  "", "", "", "", "", "", "", "", "", "", "", "", "", "", "", "", "", "", "", 
  "", "", "", "", "", "", 8.33, 2.540916*^6, 3.078, 22., 3.552, 2.085, 
  9541.808, 13.4, 243.811, 3.94, 9.7, 34.2, 44.6, "", 63.71, 0.646}, 
 {"NAM", "Africa", "Namibia", "2020-03-16", 2., 0., "", "", "", "", 0.787, 
  0., "", "", "", "", "", "", "", "", "", "", "", "", "", "", "", "", "", "", 
  "", "", "", "", "", "", "", "", "", "", "", "", "", 8.33, 2.540916*^6, 
  3.078, 22., 3.552, 2.085, 9541.808, 13.4, 243.811, 3.94, 9.7, 34.2, 44.6, 
  "", 63.71, 0.646}, {"NAM", "Africa", "Namibia", "2020-03-17", 2., 0., "", 
  "", "", "", 0.787, 0., "", "", "", "", "", "", "", "", "", "", "", "", "", 
  "", "", "", "", "", "", "", "", "", "", "", "", "", "", "", "", "", "", 
  50., 2.540916*^6, 3.078, 22., 3.552, 2.085, 9541.808, 13.4, 243.811, 3.94, 
  9.7, 34.2, 44.6, "", 63.71, 0.646}, {"NAM", "Africa", "Namibia", 
  "2020-03-18", 2., 0., "", "", "", "", 0.787, 0., "", "", "", "", "", "", 
  "", "", "", "", "", "", "", "", "", "", "", "", "", "", "", "", "", "", "", 
  "", "", "", "", "", "", 50., 2.540916*^6, 3.078, 22., 3.552, 2.085, 
  9541.808, 13.4, 243.811, 3.94, 9.7, 34.2, 44.6, "", 63.71, 0.646}, 
 {"NAM", "Africa", "Namibia", "2020-03-19", 3., 1., 0.429, "", "", 0., 1.181, 
  0.394, 0.169, "", "", 0., "", "", "", "", "", "", "", "", "", "", "", "", 
  "", "", "", "", "", "", "", "", "", "", "", "", "", "", "", 50., 
  2.540916*^6, 3.078, 22., 3.552, 2.085, 9541.808, 13.4, 243.811, 3.94, 9.7, 
  34.2, 44.6, "", 63.71, 0.646}, {"NAM", "Africa", "Namibia", "2020-03-20", 
  3., 0., 0.429, "", "", 0., 1.181, 0., 0.169, "", "", 0., "", "", "", "", 
  "", "", "", "", "", "", "", "", "", "", "", "", "", "", "", "", "", "", "", 
  "", "", "", "", 50., 2.540916*^6, 3.078, 22., 3.552, 2.085, 9541.808, 13.4, 
  243.811, 3.94, 9.7, 34.2, 44.6, "", 63.71, 0.646}, 
 {"NAM", "Africa", "Namibia", "2020-03-21", 3., 0., 0.143, "", "", 0., 1.181, 
  0., 0.056, "", "", 0., "", "", "", "", "", "", "", "", "", "", "", "", "", 
  "", "", "", "", "", "", "", "", "", "", "", "", "", "", 50., 2.540916*^6, 
  3.078, 22., 3.552, 2.085, 9541.808, 13.4, 243.811, 3.94, 9.7, 34.2, 44.6, 
  "", 63.71, 0.646}, {"NAM", "Africa", "Namibia", "2020-03-22", 3., 0., 
  0.143, "", "", 0., 1.181, 0., 0.056, "", "", 0., "", "", "", "", "", "", 
  "", "", "", "", "", "", "", "", "", "", "", "", "", "", "", "", "", "", "", 
  "", "", 50., 2.540916*^6, 3.078, 22., 3.552, 2.085, 9541.808, 13.4, 
  243.811, 3.94, 9.7, 34.2, 44.6, "", 63.71, 0.646}, 
 {"NAM", "Africa", "Namibia", "2020-03-23", 4., 1., 0.286, "", "", 0., 1.574, 
  0.394, 0.112, "", "", 0., "", "", "", "", "", "", "", "", "", "", "", "", 
  "", "", "", "", "", "", "", "", "", "", "", "", "", "", "", 50., 
  2.540916*^6, 3.078, 22., 3.552, 2.085, 9541.808, 13.4, 243.811, 3.94, 9.7, 
  34.2, 44.6, "", 63.71, 0.646}, {"NAM", "Africa", "Namibia", "2020-03-24", 
  7., 3., 0.714, "", "", 0., 2.755, 1.181, 0.281, "", "", 0., "", "", "", "", 
  "", "", "", "", "", "", "", "", "", "", "", "", "", "", "", "", "", "", "", 
  "", "", "", "", 52.78, 2.540916*^6, 3.078, 22., 3.552, 2.085, 9541.808, 
  13.4, 243.811, 3.94, 9.7, 34.2, 44.6, "", 63.71, 0.646}, 
 {"NAM", "Africa", "Namibia", "2020-03-25", 7., 0., 0.714, "", "", 0., 2.755, 
  0., 0.281, "", "", 0., "", "", "", "", "", "", "", "", "", "", "", "", "", 
  "", "", "", "", "", "", "", "", "", "", "", "", "", "", 52.78, 2.540916*^6, 
  3.078, 22., 3.552, 2.085, 9541.808, 13.4, 243.811, 3.94, 9.7, 34.2, 44.6, 
  "", 63.71, 0.646}, {"NAM", "Africa", "Namibia", "2020-03-26", 8., 1., 
  0.714, "", "", 0., 3.148, 0.394, 0.281, "", "", 0., "", "", "", "", "", "", 
  "", "", "", "", "", "", "", "", "", "", "", "", "", "", "", "", "", "", "", 
  "", "", 52.78, 2.540916*^6, 3.078, 22., 3.552, 2.085, 9541.808, 13.4, 
  243.811, 3.94, 9.7, 34.2, 44.6, "", 63.71, 0.646}, 
 {"NAM", "Africa", "Namibia", "2020-03-27", 8., 0., 0.714, "", "", 0., 3.148, 
  0., 0.281, "", "", 0., "", "", "", "", "", "", "", "", "", "", "", "", "", 
  "", "", "", "", "", "", "", "", "", "", "", "", "", "", 66.67, 2.540916*^6, 
  3.078, 22., 3.552, 2.085, 9541.808, 13.4, 243.811, 3.94, 9.7, 34.2, 44.6, 
  "", 63.71, 0.646}, {"NAM", "Africa", "Namibia", "2020-03-28", 8., 0., 
  0.714, "", "", 0., 3.148, 0., 0.281, "", "", 0., "", "", "", "", "", "", 
  "", "", "", "", "", "", "", "", "", "", "", "", "", "", "", "", "", "", "", 
  "", "", 66.67, 2.540916*^6, 3.078, 22., 3.552, 2.085, 9541.808, 13.4, 
  243.811, 3.94, 9.7, 34.2, 44.6, "", 63.71, 0.646}, 
 {"NAM", "Africa", "Namibia", "2020-03-29", 11., 3., 1.143, "", "", 0., 
  4.329, 1.181, 0.45, "", "", 0., "", "", "", "", "", "", "", "", "", "", "", 
  "", "", "", "", "", "", "", "", "", "", "", "", "", "", "", "", 66.67, 
  2.540916*^6, 3.078, 22., 3.552, 2.085, 9541.808, 13.4, 243.811, 3.94, 9.7, 
  34.2, 44.6, "", 63.71, 0.646}, {"NAM", "Africa", "Namibia", "2020-03-30", 
  11., 0., 1., "", "", 0., 4.329, 0., 0.394, "", "", 0., "", "", "", "", "", 
  "", "", "", "", "", "", "", "", "", "", "", "", "", "", "", "", "", "", "", 
  "", "", "", 66.67, 2.540916*^6, 3.078, 22., 3.552, 2.085, 9541.808, 13.4, 
  243.811, 3.94, 9.7, 34.2, 44.6, "", 63.71, 0.646}, 
 {"NAM", "Africa", "Namibia", "2020-03-31", 11., 0., 0.571, "", "", 0., 
  4.329, 0., 0.225, "", "", 0., "", "", "", "", "", "", "", "", "", "", "", 
  "", "", "", "", "", "", "", "", "", "", "", "", "", "", "", "", 66.67, 
  2.540916*^6, 3.078, 22., 3.552, 2.085, 9541.808, 13.4, 243.811, 3.94, 9.7, 
  34.2, 44.6, "", 63.71, 0.646}, {"NAM", "Africa", "Namibia", "2020-04-01", 
  14., 3., 1., "", "", 0., 5.51, 1.181, 0.394, "", "", 0., "", "", "", "", 
  "", "", "", "", "", "", 306., 0.12, "", "", "", "", "", "samples tested", 
  "", "", "", "", "", "", "", "", "", 66.67, 2.540916*^6, 3.078, 22., 3.552, 
  2.085, 9541.808, 13.4, 243.811, 3.94, 9.7, 34.2, 44.6, "", 63.71, 0.646}, 
 {"NAM", "Africa", "Namibia", "2020-04-02", 14., 0., 0.857, "", "", 0., 5.51, 
  0., 0.337, "", "", 0., "", "", "", "", "", "", "", "", "", "", "", "", "", 
  "", "", "", "", "samples tested", "", "", "", "", "", "", "", "", "", 
  66.67, 2.540916*^6, 3.078, 22., 3.552, 2.085, 9541.808, 13.4, 243.811, 
  3.94, 9.7, 34.2, 44.6, "", 63.71, 0.646}, {"NAM", "Africa", "Namibia", 
  "2020-04-03", 14., 0., 0.857, "", "", 0., 5.51, 0., 0.337, "", "", 0., "", 
  "", "", "", "", "", "", "", "", "", "", "", "", "", "", "", "", 
  "samples tested", "", "", "", "", "", "", "", "", "", 66.67, 2.540916*^6, 
  3.078, 22., 3.552, 2.085, 9541.808, 13.4, 243.811, 3.94, 9.7, 34.2, 44.6, 
  "", 63.71, 0.646}, {"NAM", "Africa", "Namibia", "2020-04-04", 14., 0., 
  0.857, "", "", 0., 5.51, 0., 0.337, "", "", 0., "", "", "", "", "", "", "", 
  "", "", "", "", "", "", "", "", "", "", "samples tested", "", "", "", "", 
  "", "", "", "", "", 66.67, 2.540916*^6, 3.078, 22., 3.552, 2.085, 9541.808, 
  13.4, 243.811, 3.94, 9.7, 34.2, 44.6, "", 63.71, 0.646}, 
 {"NAM", "Africa", "Namibia", "2020-04-05", 16., 2., 0.714, "", "", 0., 
  6.297, 0.787, 0.281, "", "", 0., "", "", "", "", "", "", "", "", "", "", 
  362., 0.142, "", "", "", "", "", "samples tested", "", "", "", "", "", "", 
  "", "", "", 66.67, 2.540916*^6, 3.078, 22., 3.552, 2.085, 9541.808, 13.4, 
  243.811, 3.94, 9.7, 34.2, 44.6, "", 63.71, 0.646}, 
 {"NAM", "Africa", "Namibia", "2020-04-06", 16., 0., 0.714, "", "", 0., 
  6.297, 0., 0.281, "", "", 0., "", "", "", "", "", "", "", "", "", "", "", 
  "", "", "", "", "", "", "samples tested", "", "", "", "", "", "", "", "", 
  "", 66.67, 2.540916*^6, 3.078, 22., 3.552, 2.085, 9541.808, 13.4, 243.811, 
  3.94, 9.7, 34.2, 44.6, "", 63.71, 0.646}, {"NAM", "Africa", "Namibia", 
  "2020-04-07", 16., 0., 0.714, "", "", 0., 6.297, 0., 0.281, "", "", 0., "", 
  "", "", "", "", "", "", "", "", "", "", "", "", "", "", "", "", 
  "samples tested", "", "", "", "", "", "", "", "", "", 66.67, 2.540916*^6, 
  3.078, 22., 3.552, 2.085, 9541.808, 13.4, 243.811, 3.94, 9.7, 34.2, 44.6, 
  "", 63.71, 0.646}, {"NAM", "Africa", "Namibia", "2020-04-08", 16., 0., 
  0.286, "", "", 0., 6.297, 0., 0.112, "", "", 0., "", "", "", "", "", "", 
  "", "", "", "", "", "", "", 12., 0.005, 0.024, 42., "samples tested", "", 
  "", "", "", "", "", "", "", "", 66.67, 2.540916*^6, 3.078, 22., 3.552, 
  2.085, 9541.808, 13.4, 243.811, 3.94, 9.7, 34.2, 44.6, "", 63.71, 0.646}, 
 {"NAM", "Africa", "Namibia", "2020-04-09", 16., 0., 0.286, "", "", 0., 
  6.297, 0., 0.112, "", "", 0., "", "", "", "", "", "", "", "", "", "", "", 
  "", "", 11., 0.004, 0.026, 38.5, "samples tested", "", "", "", "", "", "", 
  "", "", "", 66.67, 2.540916*^6, 3.078, 22., 3.552, 2.085, 9541.808, 13.4, 
  243.811, 3.94, 9.7, 34.2, 44.6, "", 63.71, 0.646}, 
 {"NAM", "Africa", "Namibia", "2020-04-10", 16., 0., 0.286, "", "", 0., 
  6.297, 0., 0.112, "", "", 0., "", "", "", "", "", "", "", "", "", "", "", 
  "", "", 11., 0.004, 0.026, 38.5, "samples tested", "", "", "", "", "", "", 
  "", "", "", 66.67, 2.540916*^6, 3.078, 22., 3.552, 2.085, 9541.808, 13.4, 
  243.811, 3.94, 9.7, 34.2, 44.6, "", 63.71, 0.646}, 
 {"NAM", "Africa", "Namibia", "2020-04-11", 16., 0., 0.286, "", "", 0., 
  6.297, 0., 0.112, "", "", 0., "", "", "", "", "", "", "", "", "", "", "", 
  "", "", 10., 0.004, 0.029, 35., "samples tested", "", "", "", "", "", "", 
  "", "", "", 66.67, 2.540916*^6, 3.078, 22., 3.552, 2.085, 9541.808, 13.4, 
  243.811, 3.94, 9.7, 34.2, 44.6, "", 63.71, 0.646}, 
 {"NAM", "Africa", "Namibia", "2020-04-12", 16., 0., 0., "", "", 0., 6.297, 
  0., 0., "", "", 0., "", "", "", "", "", "", "", "", "", "", "", "", "", 9., 
  0.004, 0., "", "samples tested", "", "", "", "", "", "", "", "", "", 66.67, 
  2.540916*^6, 3.078, 22., 3.552, 2.085, 9541.808, 13.4, 243.811, 3.94, 9.7, 
  34.2, 44.6, "", 63.71, 0.646}, {"NAM", "Africa", "Namibia", "2020-04-13", 
  16., 0., 0., "", "", 0., 6.297, 0., 0., "", "", 0., "", "", "", "", "", "", 
  "", "", "", "", "", "", "", 9., 0.004, 0., "", "samples tested", "", "", 
  "", "", "", "", "", "", "", 66.67, 2.540916*^6, 3.078, 22., 3.552, 2.085, 
  9541.808, 13.4, 243.811, 3.94, 9.7, 34.2, 44.6, "", 63.71, 0.646}, 
 {"NAM", "Africa", "Namibia", "2020-04-14", 16., 0., 0., "", "", 0., 6.297, 
  0., 0., "", "", 0., "", "", "", "", "", "", "", "", "", "", "", "", "", 9., 
  0.004, 0., "", "samples tested", "", "", "", "", "", "", "", "", "", 66.67, 
  2.540916*^6, 3.078, 22., 3.552, 2.085, 9541.808, 13.4, 243.811, 3.94, 9.7, 
  34.2, 44.6, "", 63.71, 0.646}, {"NAM", "Africa", "Namibia", "2020-04-15", 
  16., 0., 0., "", "", 0., 6.297, 0., 0., "", "", 0., "", "", "", "", "", "", 
  "", "", "", "", 454., 0.179, "", 9., 0.004, 0., "", "samples tested", "", 
  "", "", "", "", "", "", "", "", 66.67, 2.540916*^6, 3.078, 22., 3.552, 
  2.085, 9541.808, 13.4, 243.811, 3.94, 9.7, 34.2, 44.6, "", 63.71, 0.646}, 
 {"NAM", "Africa", "Namibia", "2020-04-16", 16., 0., 0., "", "", 0., 6.297, 
  0., 0., "", "", 0., "", "", "", "", "", "", "", "", "", "", "", "", "", 
  10., 0.004, 0., "", "samples tested", "", "", "", "", "", "", "", "", "", 
  66.67, 2.540916*^6, 3.078, 22., 3.552, 2.085, 9541.808, 13.4, 243.811, 
  3.94, 9.7, 34.2, 44.6, "", 63.71, 0.646}, {"NAM", "Africa", "Namibia", 
  "2020-04-17", 16., 0., 0., "", "", 0., 6.297, 0., 0., "", "", 0., "", "", 
  "", "", "", "", "", "", "", "", "", "", "", 11., 0.004, 0., "", 
  "samples tested", "", "", "", "", "", "", "", "", "", 73.15, 2.540916*^6, 
  3.078, 22., 3.552, 2.085, 9541.808, 13.4, 243.811, 3.94, 9.7, 34.2, 44.6, 
  "", 63.71, 0.646}, {"NAM", "Africa", "Namibia", "2020-04-18", 16., 0., 0., 
  "", "", 0., 6.297, 0., 0., "", "", 0., "", "", "", "", "", "", "", "", "", 
  "", 499., 0.196, "", 12., 0.005, 0., "", "samples tested", "", "", "", "", 
  "", "", "", "", "", 73.15, 2.540916*^6, 3.078, 22., 3.552, 2.085, 9541.808, 
  13.4, 243.811, 3.94, 9.7, 34.2, 44.6, "", 63.71, 0.646}, 
 {"NAM", "Africa", "Namibia", "2020-04-19", 16., 0., 0., "", "", 0., 6.297, 
  0., 0., "", "", 0., "", "", "", "", "", "", "", "", "", 25., 524., 0.206, 
  0.01, 14., 0.006, 0., "", "samples tested", "", "", "", "", "", "", "", "", 
  "", 73.15, 2.540916*^6, 3.078, 22., 3.552, 2.085, 9541.808, 13.4, 243.811, 
  3.94, 9.7, 34.2, 44.6, "", 63.71, 0.646}, {"NAM", "Africa", "Namibia", 
  "2020-04-20", 16., 0., 0., "", "", 0., 6.297, 0., 0., "", "", 0., "", "", 
  "", "", "", "", "", "", "", "", "", "", "", 14., 0.006, 0., "", 
  "samples tested", "", "", "", "", "", "", "", "", "", 73.15, 2.540916*^6, 
  3.078, 22., 3.552, 2.085, 9541.808, 13.4, 243.811, 3.94, 9.7, 34.2, 44.6, 
  "", 63.71, 0.646}, {"NAM", "Africa", "Namibia", "2020-04-21", 16., 0., 0., 
  "", "", 0., 6.297, 0., 0., "", "", 0., "", "", "", "", "", "", "", "", "", 
  "", 546., 0.215, "", 14., 0.006, 0., "", "samples tested", "", "", "", "", 
  "", "", "", "", "", 73.15, 2.540916*^6, 3.078, 22., 3.552, 2.085, 9541.808, 
  13.4, 243.811, 3.94, 9.7, 34.2, 44.6, "", 63.71, 0.646}, 
 {"NAM", "Africa", "Namibia", "2020-04-22", 16., 0., 0., "", "", 0., 6.297, 
  0., 0., "", "", 0., "", "", "", "", "", "", "", "", "", "", "", "", "", 
  16., 0.006, 0., "", "samples tested", "", "", "", "", "", "", "", "", "", 
  73.15, 2.540916*^6, 3.078, 22., 3.552, 2.085, 9541.808, 13.4, 243.811, 
  3.94, 9.7, 34.2, 44.6, "", 63.71, 0.646}, {"NAM", "Africa", "Namibia", 
  "2020-04-23", 16., 0., 0., "", "", 0., 6.297, 0., 0., "", "", 0., "", "", 
  "", "", "", "", "", "", "", "", 590., 0.232, "", 17., 0.007, 0., "", 
  "samples tested", "", "", "", "", "", "", "", "", "", 73.15, 2.540916*^6, 
  3.078, 22., 3.552, 2.085, 9541.808, 13.4, 243.811, 3.94, 9.7, 34.2, 44.6, 
  "", 63.71, 0.646}, {"NAM", "Africa", "Namibia", "2020-04-24", 16., 0., 0., 
  "", "", 0., 6.297, 0., 0., "", "", 0., "", "", "", "", "", "", "", "", "", 
  31., 621., 0.244, 0.012, 20., 0.008, 0., "", "samples tested", "", "", "", 
  "", "", "", "", "", "", 73.15, 2.540916*^6, 3.078, 22., 3.552, 2.085, 
  9541.808, 13.4, 243.811, 3.94, 9.7, 34.2, 44.6, "", 63.71, 0.646}, 
 {"NAM", "Africa", "Namibia", "2020-04-25", 16., 0., 0., "", "", 0., 6.297, 
  0., 0., "", "", 0., "", "", "", "", "", "", "", "", "", 54., 675., 0.266, 
  0.021, 25., 0.01, 0., "", "samples tested", "", "", "", "", "", "", "", "", 
  "", 73.15, 2.540916*^6, 3.078, 22., 3.552, 2.085, 9541.808, 13.4, 243.811, 
  3.94, 9.7, 34.2, 44.6, "", 63.71, 0.646}, {"NAM", "Africa", "Namibia", 
  "2020-04-26", 16., 0., 0., "", "", 0., 6.297, 0., 0., "", "", 0., "", "", 
  "", "", "", "", "", "", "", 29., 704., 0.277, 0.011, 26., 0.01, 0., "", 
  "samples tested", "", "", "", "", "", "", "", "", "", 73.15, 2.540916*^6, 
  3.078, 22., 3.552, 2.085, 9541.808, 13.4, 243.811, 3.94, 9.7, 34.2, 44.6, 
  "", 63.71, 0.646}, {"NAM", "Africa", "Namibia", "2020-04-27", 16., 0., 0., 
  "", "", 0., 6.297, 0., 0., "", "", 0., "", "", "", "", "", "", "", "", "", 
  "", "", "", "", 28., 0.011, 0., "", "samples tested", "", "", "", "", "", 
  "", "", "", "", 73.15, 2.540916*^6, 3.078, 22., 3.552, 2.085, 9541.808, 
  13.4, 243.811, 3.94, 9.7, 34.2, 44.6, "", 63.71, 0.646}, 
 {"NAM", "Africa", "Namibia", "2020-04-28", 16., 0., 0., "", "", 0., 6.297, 
  0., 0., "", "", 0., "", "", "", "", "", "", "", "", "", "", 765., 0.301, 
  "", 31., 0.012, 0., "", "samples tested", "", "", "", "", "", "", "", "", 
  "", 73.15, 2.540916*^6, 3.078, 22., 3.552, 2.085, 9541.808, 13.4, 243.811, 
  3.94, 9.7, 34.2, 44.6, "", 63.71, 0.646}, {"NAM", "Africa", "Namibia", 
  "2020-04-29", 16., 0., 0., "", "", 0., 6.297, 0., 0., "", "", 0., "", "", 
  "", "", "", "", "", "", "", "", "", "", "", 36., 0.014, 0., "", 
  "samples tested", "", "", "", "", "", "", "", "", "", 73.15, 2.540916*^6, 
  3.078, 22., 3.552, 2.085, 9541.808, 13.4, 243.811, 3.94, 9.7, 34.2, 44.6, 
  "", 63.71, 0.646}, {"NAM", "Africa", "Namibia", "2020-04-30", 16., 0., 0., 
  "", "", 0., 6.297, 0., 0., "", "", 0., "", "", "", "", "", "", "", "", "", 
  "", 872., 0.343, "", 40., 0.016, 0., "", "samples tested", "", "", "", "", 
  "", "", "", "", "", 73.15, 2.540916*^6, 3.078, 22., 3.552, 2.085, 9541.808, 
  13.4, 243.811, 3.94, 9.7, 34.2, 44.6, "", 63.71, 0.646}, 
 {"NAM", "Africa", "Namibia", "2020-05-01", 16., 0., 0., "", "", 0., 6.297, 
  0., 0., "", "", 0., "", "", "", "", "", "", "", "", "", 56., 928., 0.365, 
  0.022, 44., 0.017, 0., "", "samples tested", "", "", "", "", "", "", "", 
  "", "", 73.15, 2.540916*^6, 3.078, 22., 3.552, 2.085, 9541.808, 13.4, 
  243.811, 3.94, 9.7, 34.2, 44.6, "", 63.71, 0.646}, 
 {"NAM", "Africa", "Namibia", "2020-05-02", 16., 0., 0., "", "", 0., 6.297, 
  0., 0., "", "", 0., "", "", "", "", "", "", "", "", "", 132., 1060., 0.417, 
  0.052, 55., 0.022, 0., "", "samples tested", "", "", "", "", "", "", "", 
  "", "", 73.15, 2.540916*^6, 3.078, 22., 3.552, 2.085, 9541.808, 13.4, 
  243.811, 3.94, 9.7, 34.2, 44.6, "", 63.71, 0.646}, 
 {"NAM", "Africa", "Namibia", "2020-05-03", 16., 0., 0., "", "", 0., 6.297, 
  0., 0., "", "", 0., "", "", "", "", "", "", "", "", "", 62., 1122., 0.442, 
  0.024, 60., 0.024, 0., "", "samples tested", "", "", "", "", "", "", "", 
  "", "", 73.15, 2.540916*^6, 3.078, 22., 3.552, 2.085, 9541.808, 13.4, 
  243.811, 3.94, 9.7, 34.2, 44.6, "", 63.71, 0.646}, 
 {"NAM", "Africa", "Namibia", "2020-05-04", 16., 0., 0., "", "", 0., 6.297, 
  0., 0., "", "", 0., "", "", "", "", "", "", "", "", "", "", "", "", "", 
  58., 0.023, 0., "", "samples tested", "", "", "", "", "", "", "", "", "", 
  73.15, 2.540916*^6, 3.078, 22., 3.552, 2.085, 9541.808, 13.4, 243.811, 
  3.94, 9.7, 34.2, 44.6, "", 63.71, 0.646}, {"NAM", "Africa", "Namibia", 
  "2020-05-05", 16., 0., 0., "", "", 0., 6.297, 0., 0., "", "", 0., "", "", 
  "", "", "", "", "", "", "", "", 1163., 0.458, "", 57., 0.022, 0., "", 
  "samples tested", "", "", "", "", "", "", "", "", "", 68.52, 2.540916*^6, 
  3.078, 22., 3.552, 2.085, 9541.808, 13.4, 243.811, 3.94, 9.7, 34.2, 44.6, 
  "", 63.71, 0.646}, {"NAM", "Africa", "Namibia", "2020-05-06", 16., 0., 0., 
  "", "", 0., 6.297, 0., 0., "", "", 0., "", "", "", "", "", "", "", "", "", 
  18., 1181., 0.465, 0.007, 52., 0.02, 0., "", "samples tested", "", "", "", 
  "", "", "", "", "", "", 68.52, 2.540916*^6, 3.078, 22., 3.552, 2.085, 
  9541.808, 13.4, 243.811, 3.94, 9.7, 34.2, 44.6, "", 63.71, 0.646}, 
 {"NAM", "Africa", "Namibia", "2020-05-07", 16., 0., 0., "", "", 0., 6.297, 
  0., 0., "", "", 0., "", "", "", "", "", "", "", "", "", 102., 1283., 0.505, 
  0.04, 59., 0.023, 0., "", "samples tested", "", "", "", "", "", "", "", "", 
  "", 66.67, 2.540916*^6, 3.078, 22., 3.552, 2.085, 9541.808, 13.4, 243.811, 
  3.94, 9.7, 34.2, 44.6, "", 63.71, 0.646}, {"NAM", "Africa", "Namibia", 
  "2020-05-08", 16., 0., 0., "", "", 0., 6.297, 0., 0., "", "", 0., "", "", 
  "", "", "", "", "", "", "", "", "", "", "", 67., 0.026, 0., "", 
  "samples tested", "", "", "", "", "", "", "", "", "", 66.67, 2.540916*^6, 
  3.078, 22., 3.552, 2.085, 9541.808, 13.4, 243.811, 3.94, 9.7, 34.2, 44.6, 
  "", 63.71, 0.646}, {"NAM", "Africa", "Namibia", "2020-05-09", 16., 0., 0., 
  "", "", 0., 6.297, 0., 0., "", "", 0., "", "", "", "", "", "", "", "", "", 
  "", 1511., 0.595, "", 64., 0.025, 0., "", "samples tested", "", "", "", "", 
  "", "", "", "", "", 66.67, 2.540916*^6, 3.078, 22., 3.552, 2.085, 9541.808, 
  13.4, 243.811, 3.94, 9.7, 34.2, 44.6, "", 63.71, 0.646}, 
 {"NAM", "Africa", "Namibia", "2020-05-10", 16., 0., 0., "", "", 0., 6.297, 
  0., 0., "", "", 0., "", "", "", "", "", "", "", "", "", 32., 1543., 0.607, 
  0.013, 60., 0.024, 0., "", "samples tested", "", "", "", "", "", "", "", 
  "", "", 66.67, 2.540916*^6, 3.078, 22., 3.552, 2.085, 9541.808, 13.4, 
  243.811, 3.94, 9.7, 34.2, 44.6, "", 63.71, 0.646}, 
 {"NAM", "Africa", "Namibia", "2020-05-11", 16., 0., 0., "", "", 0., 6.297, 
  0., 0., "", "", 0., "", "", "", "", "", "", "", "", "", "", "", "", "", 
  62., 0.024, 0., "", "samples tested", "", "", "", "", "", "", "", "", "", 
  66.67, 2.540916*^6, 3.078, 22., 3.552, 2.085, 9541.808, 13.4, 243.811, 
  3.94, 9.7, 34.2, 44.6, "", 63.71, 0.646}, {"NAM", "Africa", "Namibia", 
  "2020-05-12", 16., 0., 0., "", "", 0., 6.297, 0., 0., "", "", 0., "", "", 
  "", "", "", "", "", "", "", "", 1604., 0.631, "", 63., 0.025, 0., "", 
  "samples tested", "", "", "", "", "", "", "", "", "", 66.67, 2.540916*^6, 
  3.078, 22., 3.552, 2.085, 9541.808, 13.4, 243.811, 3.94, 9.7, 34.2, 44.6, 
  "", 63.71, 0.646}, {"NAM", "Africa", "Namibia", "2020-05-13", 16., 0., 0., 
  "", "", 0., 6.297, 0., 0., "", "", 0., "", "", "", "", "", "", "", "", "", 
  164., 1768., 0.696, 0.065, 84., 0.033, 0., "", "samples tested", "", "", 
  "", "", "", "", "", "", "", 66.67, 2.540916*^6, 3.078, 22., 3.552, 2.085, 
  9541.808, 13.4, 243.811, 3.94, 9.7, 34.2, 44.6, "", 63.71, 0.646}, 
 {"NAM", "Africa", "Namibia", "2020-05-14", 16., 0., 0., "", "", 0., 6.297, 
  0., 0., "", "", 0., "", "", "", "", "", "", "", "", "", 243., 2011., 0.791, 
  0.096, 104., 0.041, 0., "", "samples tested", "", "", "", "", "", "", "", 
  "", "", 66.67, 2.540916*^6, 3.078, 22., 3.552, 2.085, 9541.808, 13.4, 
  243.811, 3.94, 9.7, 34.2, 44.6, "", 63.71, 0.646}, 
 {"NAM", "Africa", "Namibia", "2020-05-15", 16., 0., 0., "", "", 0., 6.297, 
  0., 0., "", "", 0., "", "", "", "", "", "", "", "", "", "", "", "", "", 
  105., 0.041, 0., "", "samples tested", "", "", "", "", "", "", "", "", "", 
  66.67, 2.540916*^6, 3.078, 22., 3.552, 2.085, 9541.808, 13.4, 243.811, 
  3.94, 9.7, 34.2, 44.6, "", 63.71, 0.646}, {"NAM", "Africa", "Namibia", 
  "2020-05-16", 16., 0., 0., "", "", 0., 6.297, 0., 0., "", "", 0., "", "", 
  "", "", "", "", "", "", "", "", "", "", "", 107., 0.042, 0., "", 
  "samples tested", "", "", "", "", "", "", "", "", "", 66.67, 2.540916*^6, 
  3.078, 22., 3.552, 2.085, 9541.808, 13.4, 243.811, 3.94, 9.7, 34.2, 44.6, 
  "", 63.71, 0.646}, {"NAM", "Africa", "Namibia", "2020-05-17", 16., 0., 0., 
  "", "", 0., 6.297, 0., 0., "", "", 0., "", "", "", "", "", "", "", "", "", 
  "", 2381., 0.937, "", 120., 0.047, 0., "", "samples tested", "", "", "", 
  "", "", "", "", "", "", 66.67, 2.540916*^6, 3.078, 22., 3.552, 2.085, 
  9541.808, 13.4, 243.811, 3.94, 9.7, 34.2, 44.6, "", 63.71, 0.646}, 
 {"NAM", "Africa", "Namibia", "2020-05-18", 16., 0., 0., "", "", 0., 6.297, 
  0., 0., "", "", 0., "", "", "", "", "", "", "", "", "", "", "", "", "", 
  119., 0.047, 0., "", "samples tested", "", "", "", "", "", "", "", "", "", 
  66.67, 2.540916*^6, 3.078, 22., 3.552, 2.085, 9541.808, 13.4, 243.811, 
  3.94, 9.7, 34.2, 44.6, "", 63.71, 0.646}, {"NAM", "Africa", "Namibia", 
  "2020-05-19", 16., 0., 0., "", "", 0., 6.297, 0., 0., "", "", 0., "", "", 
  "", "", "", "", "", "", "", "", 2434., 0.958, "", 119., 0.047, 0., "", 
  "samples tested", "", "", "", "", "", "", "", "", "", 66.67, 2.540916*^6, 
  3.078, 22., 3.552, 2.085, 9541.808, 13.4, 243.811, 3.94, 9.7, 34.2, 44.6, 
  "", 63.71, 0.646}, {"NAM", "Africa", "Namibia", "2020-05-20", 16., 0., 0., 
  "", "", 0., 6.297, 0., 0., "", "", 0., "", "", "", "", "", "", "", "", "", 
  152., 2586., 1.018, 0.06, 117., 0.046, 0., "", "samples tested", "", "", 
  "", "", "", "", "", "", "", 66.67, 2.540916*^6, 3.078, 22., 3.552, 2.085, 
  9541.808, 13.4, 243.811, 3.94, 9.7, 34.2, 44.6, "", 63.71, 0.646}, 
 {"NAM", "Africa", "Namibia", "2020-05-21", 18., 2., 0.286, "", "", 0., 
  7.084, 0.787, 0.112, "", "", 0., "", "", "", "", "", "", "", "", "", 95., 
  2681., 1.055, 0.037, 96., 0.038, 0.003, 335.7, "samples tested", "", "", 
  "", "", "", "", "", "", "", 66.67, 2.540916*^6, 3.078, 22., 3.552, 2.085, 
  9541.808, 13.4, 243.811, 3.94, 9.7, 34.2, 44.6, "", 63.71, 0.646}, 
 {"NAM", "Africa", "Namibia", "2020-05-22", 19., 1., 0.429, "", "", 0., 
  7.478, 0.394, 0.169, "", "", 0., "", "", "", "", "", "", "", "", "", "", 
  "", "", "", 90., 0.035, 0.005, 209.8, "samples tested", "", "", "", "", "", 
  "", "", "", "", 66.67, 2.540916*^6, 3.078, 22., 3.552, 2.085, 9541.808, 
  13.4, 243.811, 3.94, 9.7, 34.2, 44.6, "", 63.71, 0.646}, 
 {"NAM", "Africa", "Namibia", "2020-05-23", 20., 1., 0.571, "", "", 0., 
  7.871, 0.394, 0.225, "", "", 0., "", "", "", "", "", "", "", "", "", "", 
  2847., 1.12, "", 84., 0.033, 0.007, 147.1, "samples tested", "", "", "", 
  "", "", "", "", "", "", 66.67, 2.540916*^6, 3.078, 22., 3.552, 2.085, 
  9541.808, 13.4, 243.811, 3.94, 9.7, 34.2, 44.6, "", 63.71, 0.646}, 
 {"NAM", "Africa", "Namibia", "2020-05-24", 21., 1., 0.714, "", "", 0., 
  8.265, 0.394, 0.281, "", "", 0., "", "", "", "", "", "", "", "", "", 180., 
  3027., 1.191, 0.071, 92., 0.036, 0.008, 128.9, "samples tested", "", "", 
  "", "", "", "", "", "", "", 66.67, 2.540916*^6, 3.078, 22., 3.552, 2.085, 
  9541.808, 13.4, 243.811, 3.94, 9.7, 34.2, 44.6, "", 63.71, 0.646}, 
 {"NAM", "Africa", "Namibia", "2020-05-25", 21., 0., 0.714, "", "", 0., 
  8.265, 0., 0.281, "", "", 0., "", "", "", "", "", "", "", "", "", 90., 
  3117., 1.227, 0.035, 101., 0.04, 0.007, 141.5, "samples tested", "", "", 
  "", "", "", "", "", "", "", 66.67, 2.540916*^6, 3.078, 22., 3.552, 2.085, 
  9541.808, 13.4, 243.811, 3.94, 9.7, 34.2, 44.6, "", 63.71, 0.646}, 
 {"NAM", "Africa", "Namibia", "2020-05-26", 21., 0., 0.714, "", "", 0., 
  8.265, 0., 0.281, "", "", 0., "", "", "", "", "", "", "", "", "", 69., 
  3186., 1.254, 0.027, 107., 0.042, 0.007, 149.9, "samples tested", "", "", 
  "", "", "", "", "", "", "", 66.67, 2.540916*^6, 3.078, 22., 3.552, 2.085, 
  9541.808, 13.4, 243.811, 3.94, 9.7, 34.2, 44.6, "", 63.71, 0.646}, 
 {"NAM", "Africa", "Namibia", "2020-05-27", 22., 1., 0.857, "", "", 0., 
  8.658, 0.394, 0.337, "", "", 0., "", "", "", "", "", "", "", "", "", 15., 
  3201., 1.26, 0.006, 88., 0.035, 0.01, 102.7, "samples tested", "", "", "", 
  "", "", "", "", "", "", 66.67, 2.540916*^6, 3.078, 22., 3.552, 2.085, 
  9541.808, 13.4, 243.811, 3.94, 9.7, 34.2, 44.6, "", 63.71, 0.646}, 
 {"NAM", "Africa", "Namibia", "2020-05-28", 22., 0., 0.571, "", "", 0., 
  8.658, 0., 0.225, "", "", 0., "", "", "", "", "", "", "", "", "", 169., 
  3370., 1.326, 0.067, 98., 0.039, 0.006, 171.6, "samples tested", "", "", 
  "", "", "", "", "", "", "", 66.67, 2.540916*^6, 3.078, 22., 3.552, 2.085, 
  9541.808, 13.4, 243.811, 3.94, 9.7, 34.2, 44.6, "", 63.71, 0.646}, 
 {"NAM", "Africa", "Namibia", "2020-05-29", 23., 1., 0.571, "", "", 0., 
  9.052, 0.394, 0.225, "", "", 0., "", "", "", "", "", "", "", "", "", 42., 
  3412., 1.343, 0.017, 93., 0.037, 0.006, 162.9, "samples tested", "", "", 
  "", "", "", "", "", "", "", 66.67, 2.540916*^6, 3.078, 22., 3.552, 2.085, 
  9541.808, 13.4, 243.811, 3.94, 9.7, 34.2, 44.6, "", 63.71, 0.646}, 
 {"NAM", "Africa", "Namibia", "2020-05-30", 23., 0., 0.429, "", "", 0., 
  9.052, 0., 0.169, "", "", 0., "", "", "", "", "", "", "", "", "", 133., 
  3545., 1.395, 0.052, 100., 0.039, 0.004, 233.1, "samples tested", "", "", 
  "", "", "", "", "", "", "", 66.67, 2.540916*^6, 3.078, 22., 3.552, 2.085, 
  9541.808, 13.4, 243.811, 3.94, 9.7, 34.2, 44.6, "", 63.71, 0.646}, 
 {"NAM", "Africa", "Namibia", "2020-05-31", 24., 1., 0.429, "", "", 0., 
  9.445, 0.394, 0.169, "", "", 0., "", "", "", "", "", "", "", "", "", 135., 
  3680., 1.448, 0.053, 93., 0.037, 0.005, 216.8, "samples tested", "", "", 
  "", "", "", "", "", "", "", 66.67, 2.540916*^6, 3.078, 22., 3.552, 2.085, 
  9541.808, 13.4, 243.811, 3.94, 9.7, 34.2, 44.6, "", 63.71, 0.646}, 
 {"NAM", "Africa", "Namibia", "2020-06-01", 25., 1., 0.571, "", "", 0., 
  9.839, 0.394, 0.225, "", "", 0., "", "", "", "", "", "", "", "", "", 290., 
  3970., 1.562, 0.114, 122., 0.048, 0.005, 213.7, "samples tested", "", "", 
  "", "", "", "", "", "", "", 58.33, 2.540916*^6, 3.078, 22., 3.552, 2.085, 
  9541.808, 13.4, 243.811, 3.94, 9.7, 34.2, 44.6, "", 63.71, 0.646}, 
 {"NAM", "Africa", "Namibia", "2020-06-02", 25., 0., 0.571, "", "", 0., 
  9.839, 0., 0.225, "", "", 0., "", "", "", "", "", "", "", "", "", 35., 
  4005., 1.576, 0.014, 117., 0.046, 0.005, 204.9, "samples tested", "", "", 
  "", "", "", "", "", "", "", 66.67, 2.540916*^6, 3.078, 22., 3.552, 2.085, 
  9541.808, 13.4, 243.811, 3.94, 9.7, 34.2, 44.6, "", 63.71, 0.646}, 
 {"NAM", "Africa", "Namibia", "2020-06-03", 25., 0., 0.429, "", "", 0., 
  9.839, 0., 0.169, "", "", 0., "", "", "", "", "", "", "", "", "", "", "", 
  "", "", 130., 0.051, 0.003, 303., "samples tested", "", "", "", "", "", "", 
  "", "", "", 62.96, 2.540916*^6, 3.078, 22., 3.552, 2.085, 9541.808, 13.4, 
  243.811, 3.94, 9.7, 34.2, 44.6, "", 63.71, 0.646}, 
 {"NAM", "Africa", "Namibia", "2020-06-04", 25., 0., 0.429, "", "", 0., 
  9.839, 0., 0.169, "", "", 0., "", "", "", "", "", "", "", "", "", "", 
  4217., 1.66, "", 121., 0.048, 0.004, 282.1, "samples tested", "", "", "", 
  "", "", "", "", "", "", 62.96, 2.540916*^6, 3.078, 22., 3.552, 2.085, 
  9541.808, 13.4, 243.811, 3.94, 9.7, 34.2, 44.6, "", 63.71, 0.646}, 
 {"NAM", "Africa", "Namibia", "2020-06-05", 25., 0., 0.286, "", "", 0., 
  9.839, 0., 0.112, "", "", 0., "", "", "", "", "", "", "", "", "", 178., 
  4395., 1.73, 0.07, 140., 0.055, 0.002, 489.5, "samples tested", "", "", "", 
  "", "", "", "", "", "", 62.96, 2.540916*^6, 3.078, 22., 3.552, 2.085, 
  9541.808, 13.4, 243.811, 3.94, 9.7, 34.2, 44.6, "", 63.71, 0.646}, 
 {"NAM", "Africa", "Namibia", "2020-06-06", 29., 4., 0.857, "", "", 0., 
  11.413, 1.574, 0.337, "", "", 0., "", "", "", "", "", "", "", "", "", 193., 
  4588., 1.806, 0.076, 149., 0.059, 0.006, 173.9, "samples tested", "", "", 
  "", "", "", "", "", "", "", 62.96, 2.540916*^6, 3.078, 22., 3.552, 2.085, 
  9541.808, 13.4, 243.811, 3.94, 9.7, 34.2, 44.6, "", 63.71, 0.646}, 
 {"NAM", "Africa", "Namibia", "2020-06-07", 29., 0., 0.714, "", "", 0., 
  11.413, 0., 0.281, "", "", 0., "", "", "", "", "", "", "", "", "", "", "", 
  "", "", 155., 0.061, 0.005, 217.1, "samples tested", "", "", "", "", "", 
  "", "", "", "", 62.96, 2.540916*^6, 3.078, 22., 3.552, 2.085, 9541.808, 
  13.4, 243.811, 3.94, 9.7, 34.2, 44.6, "", 63.71, 0.646}, 
 {"NAM", "Africa", "Namibia", "2020-06-08", 31., 2., 0.857, "", "", 0., 12.2, 
  0.787, 0.337, "", "", 0., "", "", "", "", "", "", "", "", "", "", 4943., 
  1.945, "", 139., 0.055, 0.006, 162.2, "samples tested", "", "", "", "", "", 
  "", "", "", "", 62.96, 2.540916*^6, 3.078, 22., 3.552, 2.085, 9541.808, 
  13.4, 243.811, 3.94, 9.7, 34.2, 44.6, "", 63.71, 0.646}, 
 {"NAM", "Africa", "Namibia", "2020-06-09", 31., 0., 0.857, "", "", 0., 12.2, 
  0., 0.337, "", "", 0., "", "", "", "", "", "", "", "", "", 27., 4970., 
  1.956, 0.011, 138., 0.054, 0.006, 161., "samples tested", "", "", "", "", 
  "", "", "", "", "", 62.96, 2.540916*^6, 3.078, 22., 3.552, 2.085, 9541.808, 
  13.4, 243.811, 3.94, 9.7, 34.2, 44.6, "", 63.71, 0.646}, 
 {"NAM", "Africa", "Namibia", "2020-06-10", 31., 0., 0.857, "", "", 0., 12.2, 
  0., 0.337, "", "", 0., "", "", "", "", "", "", "", "", "", 114., 5084., 
  2.001, 0.045, 139., 0.055, 0.006, 162.2, "samples tested", "", "", "", "", 
  "", "", "", "", "", 62.96, 2.540916*^6, 3.078, 22., 3.552, 2.085, 9541.808, 
  13.4, 243.811, 3.94, 9.7, 34.2, 44.6, "", 63.71, 0.646}, 
 {"NAM", "Africa", "Namibia", "2020-06-11", 31., 0., 0.857, "", "", 0., 12.2, 
  0., 0.337, "", "", 0., "", "", "", "", "", "", "", "", "", 217., 5301., 
  2.086, 0.085, 155., 0.061, 0.006, 180.9, "samples tested", "", "", "", "", 
  "", "", "", "", "", 62.96, 2.540916*^6, 3.078, 22., 3.552, 2.085, 9541.808, 
  13.4, 243.811, 3.94, 9.7, 34.2, 44.6, "", 63.71, 0.646}, 
 {"NAM", "Africa", "Namibia", "2020-06-12", 31., 0., 0.857, "", "", 0., 12.2, 
  0., 0.337, "", "", 0., "", "", "", "", "", "", "", "", "", 213., 5514., 
  2.17, 0.084, 160., 0.063, 0.005, 186.7, "samples tested", "", "", "", "", 
  "", "", "", "", "", 62.96, 2.540916*^6, 3.078, 22., 3.552, 2.085, 9541.808, 
  13.4, 243.811, 3.94, 9.7, 34.2, 44.6, "", 63.71, 0.646}, 
 {"NAM", "Africa", "Namibia", "2020-06-13", 32., 1., 0.429, "", "", 0., 
  12.594, 0.394, 0.169, "", "", 0., "", "", "", "", "", "", "", "", "", 168., 
  5682., 2.236, 0.066, 156., 0.061, 0.003, 363.6, "samples tested", "", "", 
  "", "", "", "", "", "", "", 62.96, 2.540916*^6, 3.078, 22., 3.552, 2.085, 
  9541.808, 13.4, 243.811, 3.94, 9.7, 34.2, 44.6, "", 63.71, 0.646}, 
 {"NAM", "Africa", "Namibia", "2020-06-14", 32., 0., 0.429, "", "", 0., 
  12.594, 0., 0.169, "", "", 0., "", "", "", "", "", "", "", "", "", 167., 
  5849., 2.302, 0.066, 155., 0.061, 0.003, 361.3, "samples tested", "", "", 
  "", "", "", "", "", "", "", 62.96, 2.540916*^6, 3.078, 22., 3.552, 2.085, 
  9541.808, 13.4, 243.811, 3.94, 9.7, 34.2, 44.6, "", 63.71, 0.646}, 
 {"NAM", "Africa", "Namibia", "2020-06-15", 32., 0., 0.143, "", "", 0., 
  12.594, 0., 0.056, "", "", 0., "", "", "", "", "", "", "", "", "", "", "", 
  "", "", 134., 0.053, 0.001, 937.1, "samples tested", "", "", "", "", "", 
  "", "", "", "", 62.96, 2.540916*^6, 3.078, 22., 3.552, 2.085, 9541.808, 
  13.4, 243.811, 3.94, 9.7, 34.2, 44.6, "", 63.71, 0.646}, 
 {"NAM", "Africa", "Namibia", "2020-06-16", 34., 2., 0.429, "", "", 0., 
  13.381, 0.787, 0.169, "", "", 0., "", "", "", "", "", "", "", "", "", "", 
  5919., 2.329, "", 136., 0.054, 0.003, 317., "samples tested", "", "", "", 
  "", "", "", "", "", "", 62.96, 2.540916*^6, 3.078, 22., 3.552, 2.085, 
  9541.808, 13.4, 243.811, 3.94, 9.7, 34.2, 44.6, "", 63.71, 0.646}, 
 {"NAM", "Africa", "Namibia", "2020-06-17", 36., 2., 0.714, "", "", 0., 
  14.168, 0.787, 0.281, "", "", 0., "", "", "", "", "", "", "", "", "", 187., 
  6106., 2.403, 0.074, 146., 0.057, 0.005, 204.5, "samples tested", "", "", 
  "", "", "", "", "", "", "", 62.96, 2.540916*^6, 3.078, 22., 3.552, 2.085, 
  9541.808, 13.4, 243.811, 3.94, 9.7, 34.2, 44.6, "", 63.71, 0.646}, 
 {"NAM", "Africa", "Namibia", "2020-06-18", 39., 3., 1.143, "", "", 0., 
  15.349, 1.181, 0.45, "", "", 0., "", "", "", "", "", "", "", "", "", 249., 
  6355., 2.501, 0.098, 151., 0.059, 0.008, 132.1, "samples tested", "", "", 
  "", "", "", "", "", "", "", 62.96, 2.540916*^6, 3.078, 22., 3.552, 2.085, 
  9541.808, 13.4, 243.811, 3.94, 9.7, 34.2, 44.6, "", 63.71, 0.646}, 
 {"NAM", "Africa", "Namibia", "2020-06-19", 45., 6., 2., "", "", 0., 17.71, 
  2.361, 0.787, "", "", 0., "", "", "", "", "", "", "", "", "", 159., 6514., 
  2.564, 0.063, 143., 0.056, 0.014, 71.5, "samples tested", "", "", "", "", 
  "", "", "", "", "", 62.96, 2.540916*^6, 3.078, 22., 3.552, 2.085, 9541.808, 
  13.4, 243.811, 3.94, 9.7, 34.2, 44.6, "", 63.71, 0.646}, 
 {"NAM", "Africa", "Namibia", "2020-06-20", 46., 1., 2., "", "", 0., 18.104, 
  0.394, 0.787, "", "", 0., "", "", "", "", "", "", "", "", "", 323., 6837., 
  2.691, 0.127, 165., 0.065, 0.012, 82.5, "samples tested", "", "", "", "", 
  "", "", "", "", "", 62.96, 2.540916*^6, 3.078, 22., 3.552, 2.085, 9541.808, 
  13.4, 243.811, 3.94, 9.7, 34.2, 44.6, "", 63.71, 0.646}, 
 {"NAM", "Africa", "Namibia", "2020-06-21", 55., 9., 3.286, "", "", 0., 
  21.646, 3.542, 1.293, "", "", 0., "", "", "", "", "", "", "", "", "", 172., 
  7009., 2.758, 0.068, 166., 0.065, 0.02, 50.5, "samples tested", "", "", "", 
  "", "", "", "", "", "", 62.96, 2.540916*^6, 3.078, 22., 3.552, 2.085, 
  9541.808, 13.4, 243.811, 3.94, 9.7, 34.2, 44.6, "", 63.71, 0.646}, 
 {"NAM", "Africa", "Namibia", "2020-06-22", 63., 8., 4.429, "", "", 0., 
  24.794, 3.148, 1.743, "", "", 0., "", "", "", "", "", "", "", "", "", 322., 
  7331., 2.885, 0.127, 207., 0.081, 0.021, 46.7, "samples tested", "", "", 
  "", "", "", "", "", "", "", 62.96, 2.540916*^6, 3.078, 22., 3.552, 2.085, 
  9541.808, 13.4, 243.811, 3.94, 9.7, 34.2, 44.6, "", 63.71, 0.646}, 
 {"NAM", "Africa", "Namibia", "2020-06-23", 72., 9., 5.429, "", "", 0., 
  28.336, 3.542, 2.136, "", "", 0., "", "", "", "", "", "", "", "", "", "", 
  "", "", "", 231., 0.091, 0.024, 42.5, "samples tested", "", "", "", "", "", 
  "", "", "", "", 54.63, 2.540916*^6, 3.078, 22., 3.552, 2.085, 9541.808, 
  13.4, 243.811, 3.94, 9.7, 34.2, 44.6, "", 63.71, 0.646}, 
 {"NAM", "Africa", "Namibia", "2020-06-24", 76., 4., 5.714, "", "", 0., 
  29.91, 1.574, 2.249, "", "", 0., "", "", "", "", "", "", "", "", "", "", 
  7740., 3.046, "", 233., 0.092, 0.025, 40.8, "samples tested", "", "", "", 
  "", "", "", "", "", "", 54.63, 2.540916*^6, 3.078, 22., 3.552, 2.085, 
  9541.808, 13.4, 243.811, 3.94, 9.7, 34.2, 44.6, "", 63.71, 0.646}, 
 {"NAM", "Africa", "Namibia", "2020-06-25", 102., 26., 9., "", "", 0., 
  40.143, 10.233, 3.542, "", "", 0., "", "", "", "", "", "", "", "", "", 
  274., 8014., 3.154, 0.108, 237., 0.093, 0.038, 26.3, "samples tested", "", 
  "", "", "", "", "", "", "", "", 54.63, 2.540916*^6, 3.078, 22., 3.552, 
  2.085, 9541.808, 13.4, 243.811, 3.94, 9.7, 34.2, 44.6, "", 63.71, 0.646}, 
 {"NAM", "Africa", "Namibia", "2020-06-26", 121., 19., 10.857, "", "", 0., 
  47.621, 7.478, 4.273, "", "", 0., 1.53, "", "", "", "", "", "", "", "", 
  91., 8105., 3.19, 0.036, 227., 0.089, 0.048, 20.9, "samples tested", "", 
  "", "", "", "", "", "", "", "", 54.63, 2.540916*^6, 3.078, 22., 3.552, 
  2.085, 9541.808, 13.4, 243.811, 3.94, 9.7, 34.2, 44.6, "", 63.71, 0.646}, 
 {"NAM", "Africa", "Namibia", "2020-06-27", 136., 15., 12.857, "", "", 0., 
  53.524, 5.903, 5.06, "", "", 0., 1.54, "", "", "", "", "", "", "", "", 
  158., 8263., 3.252, 0.062, 204., 0.08, 0.063, 15.9, "samples tested", "", 
  "", "", "", "", "", "", "", "", 54.63, 2.540916*^6, 3.078, 22., 3.552, 
  2.085, 9541.808, 13.4, 243.811, 3.94, 9.7, 34.2, 44.6, "", 63.71, 0.646}, 
 {"NAM", "Africa", "Namibia", "2020-06-28", 183., 47., 18.286, "", "", 0., 
  72.021, 18.497, 7.197, "", "", 0., 1.54, "", "", "", "", "", "", "", "", 
  443., 8706., 3.426, 0.174, 242., 0.095, 0.076, 13.2, "samples tested", "", 
  "", "", "", "", "", "", "", "", 54.63, 2.540916*^6, 3.078, 22., 3.552, 
  2.085, 9541.808, 13.4, 243.811, 3.94, 9.7, 34.2, 44.6, "", 63.71, 0.646}, 
 {"NAM", "Africa", "Namibia", "2020-06-29", 196., 13., 19., "", "", 0., 
  77.138, 5.116, 7.478, "", "", 0., 1.53, "", "", "", "", "", "", "", "", "", 
  "", "", "", 226., 0.089, 0.084, 11.9, "samples tested", "", "", "", "", "", 
  "", "", "", "", 51.85, 2.540916*^6, 3.078, 22., 3.552, 2.085, 9541.808, 
  13.4, 243.811, 3.94, 9.7, 34.2, 44.6, "", 63.71, 0.646}, 
 {"NAM", "Africa", "Namibia", "2020-06-30", 205., 9., 19., "", "", 0., 80.68, 
  3.542, 7.478, "", "", 0., 1.53, "", "", "", "", "", "", "", "", "", 9118., 
  3.588, "", 226., 0.089, 0.084, 11.9, "samples tested", "", "", "", "", "", 
  "", "", "", "", 51.85, 2.540916*^6, 3.078, 22., 3.552, 2.085, 9541.808, 
  13.4, 243.811, 3.94, 9.7, 34.2, 44.6, "", 63.71, 0.646}, 
 {"NAM", "Africa", "Namibia", "2020-07-01", 285., 80., 29.857, "", "", 0., 
  112.164, 31.485, 11.751, "", "", 0., 1.54, "", "", "", "", "", "", "", "", 
  445., 9563., 3.764, 0.175, 260., 0.102, 0.115, 8.7, "samples tested", "", 
  "", "", "", "", "", "", "", "", 51.85, 2.540916*^6, 3.078, 22., 3.552, 
  2.085, 9541.808, 13.4, 243.811, 3.94, 9.7, 34.2, 44.6, "", 63.71, 0.646}, 
 {"NAM", "Africa", "Namibia", "2020-07-02", 293., 8., 27.286, "", "", 0., 
  115.313, 3.148, 10.739, "", "", 0., 1.52, "", "", "", "", "", "", "", "", 
  98., 9661., 3.802, 0.039, 235., 0.092, 0.116, 8.6, "samples tested", "", 
  "", "", "", "", "", "", "", "", 51.85, 2.540916*^6, 3.078, 22., 3.552, 
  2.085, 9541.808, 13.4, 243.811, 3.94, 9.7, 34.2, 44.6, "", 63.71, 0.646}, 
 {"NAM", "Africa", "Namibia", "2020-07-03", 350., 57., 32.714, "", "", 0., 
  137.746, 22.433, 12.875, "", "", 0., 1.51, "", "", "", "", "", "", "", "", 
  622., 10283., 4.047, 0.245, 311., 0.122, 0.105, 9.5, "samples tested", "", 
  "", "", "", "", "", "", "", "", 51.85, 2.540916*^6, 3.078, 22., 3.552, 
  2.085, 9541.808, 13.4, 243.811, 3.94, 9.7, 34.2, 44.6, "", 63.71, 0.646}, 
 {"NAM", "Africa", "Namibia", "2020-07-04", 375., 25., 34.143, "", "", 0., 
  147.585, 9.839, 13.437, "", "", 0., 1.5, "", "", "", "", "", "", "", "", 
  399., 10682., 4.204, 0.157, 346., 0.136, 0.099, 10.1, "samples tested", "", 
  "", "", "", "", "", "", "", "", 51.85, 2.540916*^6, 3.078, 22., 3.552, 
  2.085, 9541.808, 13.4, 243.811, 3.94, 9.7, 34.2, 44.6, "", 63.71, 0.646}, 
 {"NAM", "Africa", "Namibia", "2020-07-05", 412., 37., 32.714, "", "", 0., 
  162.146, 14.562, 12.875, "", "", 0., 1.48, "", "", "", "", "", "", "", "", 
  "", "", "", "", 326., 0.128, 0.1, 10., "samples tested", "", "", "", "", 
  "", "", "", "", "", 51.85, 2.540916*^6, 3.078, 22., 3.552, 2.085, 9541.808, 
  13.4, 243.811, 3.94, 9.7, 34.2, 44.6, "", 63.71, 0.646}, 
 {"NAM", "Africa", "Namibia", "2020-07-06", 485., 73., 41.286, "", "", 0., 
  190.876, 28.73, 16.248, "", "", 0., 1.48, "", "", "", "", "", "", "", "", 
  "", 11299., 4.447, "", 341., 0.134, 0.121, 8.3, "samples tested", "", "", 
  "", "", "", "", "", "", "", 51.85, 2.540916*^6, 3.078, 22., 3.552, 2.085, 
  9541.808, 13.4, 243.811, 3.94, 9.7, 34.2, 44.6, "", 63.71, 0.646}, 
 {"NAM", "Africa", "Namibia", "2020-07-07", 539., 54., 47.714, "", "", 0., 
  212.128, 21.252, 18.778, "", "", 0., 1.46, "", "", "", "", "", "", "", "", 
  "", "", "", "", 374., 0.147, 0.128, 7.8, "samples tested", "", "", "", "", 
  "", "", "", "", "", 51.85, 2.540916*^6, 3.078, 22., 3.552, 2.085, 9541.808, 
  13.4, 243.811, 3.94, 9.7, 34.2, 44.6, "", 63.71, 0.646}, 
 {"NAM", "Africa", "Namibia", "2020-07-08", 593., 54., 44., "", "", 0., 
  233.38, 21.252, 17.317, "", "", 0., 1.44, "", "", "", "", "", "", "", "", 
  "", 12167., 4.788, "", 372., 0.146, 0.118, 8.5, "samples tested", "", "", 
  "", "", "", "", "", "", "", 51.85, 2.540916*^6, 3.078, 22., 3.552, 2.085, 
  9541.808, 13.4, 243.811, 3.94, 9.7, 34.2, 44.6, "", 63.71, 0.646}, 
 {"NAM", "Africa", "Namibia", "2020-07-09", 615., 22., 46., "", "", 0., 
  242.039, 8.658, 18.104, "", "", 0., 1.42, "", "", "", "", "", "", "", "", 
  457., 12624., 4.968, 0.18, 423., 0.166, 0.109, 9.2, "samples tested", "", 
  "", "", "", "", "", "", "", "", 51.85, 2.540916*^6, 3.078, 22., 3.552, 
  2.085, 9541.808, 13.4, 243.811, 3.94, 9.7, 34.2, 44.6, "", 63.71, 0.646}, 
 {"NAM", "Africa", "Namibia", "2020-07-10", 668., 53., 45.429, 1., 1., 0.143, 
  262.897, 20.859, 17.879, 0.394, 0.394, 0.056, 1.41, "", "", "", "", "", "", 
  "", "", 165., 12789., 5.033, 0.065, 358., 0.141, 0.127, 7.9, 
  "samples tested", "", "", "", "", "", "", "", "", "", 51.85, 2.540916*^6, 
  3.078, 22., 3.552, 2.085, 9541.808, 13.4, 243.811, 3.94, 9.7, 34.2, 44.6, 
  "", 63.71, 0.646}, {"NAM", "Africa", "Namibia", "2020-07-11", 668., 0., 
  41.857, 1., 0., 0.143, 262.897, 0., 16.473, 0.394, 0., 0.056, 1.4, "", "", 
  "", "", "", "", "", "", "", "", "", "", 387., 0.152, 0.108, 9.2, 
  "samples tested", "", "", "", "", "", "", "", "", "", 51.85, 2.540916*^6, 
  3.078, 22., 3.552, 2.085, 9541.808, 13.4, 243.811, 3.94, 9.7, 34.2, 44.6, 
  "", 63.71, 0.646}, {"NAM", "Africa", "Namibia", "2020-07-12", 785., 117., 
  53.286, 1., 0., 0.143, 308.944, 46.046, 20.971, 0.394, 0., 0.056, 1.4, "", 
  "", "", "", "", "", "", "", "", 13999., 5.509, "", 430., 0.169, 0.124, 8.1, 
  "samples tested", "", "", "", "", "", "", "", "", "", 51.85, 2.540916*^6, 
  3.078, 22., 3.552, 2.085, 9541.808, 13.4, 243.811, 3.94, 9.7, 34.2, 44.6, 
  "", 63.71, 0.646}, {"NAM", "Africa", "Namibia", "2020-07-13", 861., 76., 
  53.714, 1., 0., 0.143, 338.854, 29.91, 21.14, 0.394, 0., 0.056, 1.39, "", 
  "", "", "", "", "", "", "", 699., 14698., 5.785, 0.275, 486., 0.191, 0.111, 
  9., "samples tested", "", "", "", "", "", "", "", "", "", 51.85, 
  2.540916*^6, 3.078, 22., 3.552, 2.085, 9541.808, 13.4, 243.811, 3.94, 9.7, 
  34.2, 44.6, "", 63.71, 0.646}, {"NAM", "Africa", "Namibia", "2020-07-14", 
  864., 3., 46.429, 2., 1., 0.286, 340.035, 1.181, 18.272, 0.787, 0.394, 
  0.112, 1.37, "", "", "", "", "", "", "", "", 741., 15439., 6.076, 0.292, 
  529., 0.208, 0.088, 11.4, "samples tested", "", "", "", "", "", "", "", "", 
  "", 51.85, 2.540916*^6, 3.078, 22., 3.552, 2.085, 9541.808, 13.4, 243.811, 
  3.94, 9.7, 34.2, 44.6, "", 63.71, 0.646}, {"NAM", "Africa", "Namibia", 
  "2020-07-15", 960., 96., 52.429, 2., 0., 0.286, 377.817, 37.782, 20.634, 
  0.787, 0., 0.112, 1.36, "", "", "", "", "", "", "", "", 866., 16305., 
  6.417, 0.341, 591., 0.233, 0.089, 11.3, "samples tested", "", "", "", "", 
  "", "", "", "", "", 62.5, 2.540916*^6, 3.078, 22., 3.552, 2.085, 9541.808, 
  13.4, 243.811, 3.94, 9.7, 34.2, 44.6, "", 63.71, 0.646}, 
 {"NAM", "Africa", "Namibia", "2020-07-16", 1032., 72., 59.571, 2., 0., 
  0.286, 406.153, 28.336, 23.445, 0.787, 0., 0.112, 1.35, "", "", "", "", "", 
  "", "", "", 76., 16381., 6.447, 0.03, 537., 0.211, 0.111, 9., 
  "samples tested", "", "", "", "", "", "", "", "", "", 62.5, 2.540916*^6, 
  3.078, 22., 3.552, 2.085, 9541.808, 13.4, 243.811, 3.94, 9.7, 34.2, 44.6, 
  "", 63.71, 0.646}, {"NAM", "Africa", "Namibia", "2020-07-17", 1078., 46., 
  58.571, 2., 0., 0.143, 424.256, 18.104, 23.051, 0.787, 0., 0.056, 1.34, "", 
  "", "", "", "", "", "", "", 457., 16838., 6.627, 0.18, 578., 0.227, 0.101, 
  9.9, "samples tested", "", "", "", "", "", "", "", "", "", 62.5, 
  2.540916*^6, 3.078, 22., 3.552, 2.085, 9541.808, 13.4, 243.811, 3.94, 9.7, 
  34.2, 44.6, "", 63.71, 0.646}, {"NAM", "Africa", "Namibia", "2020-07-18", 
  1203., 125., 76.429, 2., 0., 0.143, 473.451, 49.195, 30.079, 0.787, 0., 
  0.056, 1.33, "", "", "", "", "", "", "", "", 203., 17041., 6.707, 0.08, 
  521., 0.205, 0.147, 6.8, "samples tested", "", "", "", "", "", "", "", "", 
  "", 62.5, 2.540916*^6, 3.078, 22., 3.552, 2.085, 9541.808, 13.4, 243.811, 
  3.94, 9.7, 34.2, 44.6, "", 63.71, 0.646}, {"NAM", "Africa", "Namibia", 
  "2020-07-19", 1247., 44., 66., 3., 1., 0.286, 490.768, 17.317, 25.975, 
  1.181, 0.394, 0.112, 1.31, "", "", "", "", "", "", "", "", 653., 17694., 
  6.964, 0.257, 528., 0.208, 0.125, 8., "samples tested", "", "", "", "", "", 
  "", "", "", "", 62.5, 2.540916*^6, 3.078, 22., 3.552, 2.085, 9541.808, 
  13.4, 243.811, 3.94, 9.7, 34.2, 44.6, "", 63.71, 0.646}, 
 {"NAM", "Africa", "Namibia", "2020-07-20", 1344., 97., 69., 4., 1., 0.429, 
  528.943, 38.175, 27.156, 1.574, 0.394, 0.169, 1.3, "", "", "", "", "", "", 
  "", "", 300., 17994., 7.082, 0.118, 471., 0.185, 0.146, 6.8, 
  "samples tested", "", "", "", "", "", "", "", "", "", 62.5, 2.540916*^6, 
  3.078, 22., 3.552, 2.085, 9541.808, 13.4, 243.811, 3.94, 9.7, 34.2, 44.6, 
  "", 63.71, 0.646}, {"NAM", "Africa", "Namibia", "2020-07-21", 1366., 22., 
  71.714, 7., 3., 0.714, 537.601, 8.658, 28.224, 2.755, 1.181, 0.281, 1.28, 
  "", "", "", "", "", "", "", "", 460., 18454., 7.263, 0.181, 431., 0.17, 
  0.166, 6., "samples tested", "", "", "", "", "", "", "", "", "", 62.5, 
  2.540916*^6, 3.078, 22., 3.552, 2.085, 9541.808, 13.4, 243.811, 3.94, 9.7, 
  34.2, 44.6, "", 63.71, 0.646}, {"NAM", "Africa", "Namibia", "2020-07-22", 
  1402., 36., 63.143, 7., 0., 0.714, 551.77, 14.168, 24.85, 2.755, 0., 0.281, 
  1.27, "", "", "", "", "", "", "", "", 806., 19260., 7.58, 0.317, 422., 
  0.166, 0.15, 6.7, "samples tested", "", "", "", "", "", "", "", "", "", 
  62.5, 2.540916*^6, 3.078, 22., 3.552, 2.085, 9541.808, 13.4, 243.811, 3.94, 
  9.7, 34.2, 44.6, "", 63.71, 0.646}, {"NAM", "Africa", "Namibia", 
  "2020-07-23", 1522., 120., 70., 7., 0., 0.714, 598.997, 47.227, 27.549, 
  2.755, 0., 0.281, 1.27, "", "", "", "", "", "", "", "", 522., 19782., 
  7.785, 0.205, 486., 0.191, 0.144, 6.9, "samples tested", "", "", "", "", 
  "", "", "", "", "", 62.5, 2.540916*^6, 3.078, 22., 3.552, 2.085, 9541.808, 
  13.4, 243.811, 3.94, 9.7, 34.2, 44.6, "", 63.71, 0.646}, 
 {"NAM", "Africa", "Namibia", "2020-07-24", 1618., 96., 77.143, 7., 0., 
  0.714, 636.778, 37.782, 30.36, 2.755, 0., 0.281, 1.26, "", "", "", "", "", 
  "", "", "", 319., 20101., 7.911, 0.126, 466., 0.183, 0.166, 6., 
  "samples tested", "", "", "", "", "", "", "", "", "", 62.5, 2.540916*^6, 
  3.078, 22., 3.552, 2.085, 9541.808, 13.4, 243.811, 3.94, 9.7, 34.2, 44.6, 
  "", 63.71, 0.646}, {"NAM", "Africa", "Namibia", "2020-07-25", 1687., 69., 
  69.143, 7., 0., 0.714, 663.934, 27.156, 27.212, 2.755, 0., 0.281, 1.25, "", 
  "", "", "", "", "", "", "", 786., 20887., 8.22, 0.309, 549., 0.216, 0.126, 
  7.9, "samples tested", "", "", "", "", "", "", "", "", "", 62.5, 
  2.540916*^6, 3.078, 22., 3.552, 2.085, 9541.808, 13.4, 243.811, 3.94, 9.7, 
  34.2, 44.6, "", 63.71, 0.646}, {"NAM", "Africa", "Namibia", "2020-07-26", 
  1775., 88., 75.429, 8., 1., 0.714, 698.567, 34.633, 29.686, 3.148, 0.394, 
  0.281, 1.24, "", "", "", "", "", "", "", "", 919., 21806., 8.582, 0.362, 
  587., 0.231, 0.128, 7.8, "samples tested", "", "", "", "", "", "", "", "", 
  "", 50., 2.540916*^6, 3.078, 22., 3.552, 2.085, 9541.808, 13.4, 243.811, 
  3.94, 9.7, 34.2, 44.6, "", 63.71, 0.646}, {"NAM", "Africa", "Namibia", 
  "2020-07-27", 1843., 68., 71.286, 8., 0., 0.571, 725.329, 26.762, 28.055, 
  3.148, 0., 0.225, 1.23, "", "", "", "", "", "", "", "", 1334., 23140., 
  9.107, 0.525, 735., 0.289, 0.097, 10.3, "samples tested", "", "", "", "", 
  "", "", "", "", "", 50., 2.540916*^6, 3.078, 22., 3.552, 2.085, 9541.808, 
  13.4, 243.811, 3.94, 9.7, 34.2, 44.6, "", 63.71, 0.646}, 
 {"NAM", "Africa", "Namibia", "2020-07-28", 1917., 74., 78.714, 8., 0., 
  0.143, 754.452, 29.123, 30.979, 3.148, 0., 0.056, 1.23, "", "", "", "", "", 
  "", "", "", 1185., 24325., 9.573, 0.466, 839., 0.33, 0.094, 10.7, 
  "samples tested", "", "", "", "", "", "", "", "", "", 50., 2.540916*^6, 
  3.078, 22., 3.552, 2.085, 9541.808, 13.4, 243.811, 3.94, 9.7, 34.2, 44.6, 
  "", 63.71, 0.646}, {"NAM", "Africa", "Namibia", "2020-07-29", 1986., 69., 
  83.429, 9., 1., 0.286, 781.608, 27.156, 32.834, 3.542, 0.394, 0.112, 1.22, 
  "", "", "", "", "", "", "", "", 527., 24852., 9.781, 0.207, 799., 0.314, 
  0.104, 9.6, "samples tested", "", "", "", "", "", "", "", "", "", 50., 
  2.540916*^6, 3.078, 22., 3.552, 2.085, 9541.808, 13.4, 243.811, 3.94, 9.7, 
  34.2, 44.6, "", 63.71, 0.646}, {"NAM", "Africa", "Namibia", "2020-07-30", 
  2052., 66., 75.714, 10., 1., 0.429, 807.583, 25.975, 29.798, 3.936, 0.394, 
  0.169, 1.22, "", "", "", "", "", "", "", "", 773., 25625., 10.085, 0.304, 
  835., 0.329, 0.091, 11., "samples tested", "", "", "", "", "", "", "", "", 
  "", 50., 2.540916*^6, 3.078, 22., 3.552, 2.085, 9541.808, 13.4, 243.811, 
  3.94, 9.7, 34.2, 44.6, "", 63.71, 0.646}, {"NAM", "Africa", "Namibia", 
  "2020-07-31", 2129., 77., 73., 10., 0., 0.429, 837.887, 30.304, 28.73, 
  3.936, 0., 0.169, 1.22, "", "", "", "", "", "", "", "", 636., 26261., 
  10.335, 0.25, 880., 0.346, 0.083, 12.1, "samples tested", "", "", "", "", 
  "", "", "", "", "", 50., 2.540916*^6, 3.078, 22., 3.552, 2.085, 9541.808, 
  13.4, 243.811, 3.94, 9.7, 34.2, 44.6, "", 63.71, 0.646}, 
 {"NAM", "Africa", "Namibia", "2020-08-01", 2224., 95., 76.714, 11., 1., 
  0.571, 875.275, 37.388, 30.192, 4.329, 0.394, 0.225, 1.22, "", "", "", "", 
  "", "", "", "", 83., 26344., 10.368, 0.033, 780., 0.307, 0.098, 10.2, 
  "samples tested", "", "", "", "", "", "", "", "", "", 50., 2.540916*^6, 
  3.078, 22., 3.552, 2.085, 9541.808, 13.4, 243.811, 3.94, 9.7, 34.2, 44.6, 
  "", 63.71, 0.646}, {"NAM", "Africa", "Namibia", "2020-08-02", 2294., 70., 
  74.143, 11., 0., 0.429, 902.824, 27.549, 29.18, 4.329, 0., 0.169, 1.22, "", 
  "", "", "", "", "", "", "", 1374., 27718., 10.909, 0.541, 845., 0.333, 
  0.088, 11.4, "samples tested", "", "", "", "", "", "", "", "", "", 50., 
  2.540916*^6, 3.078, 22., 3.552, 2.085, 9541.808, 13.4, 243.811, 3.94, 9.7, 
  34.2, 44.6, "", 63.71, 0.646}, {"NAM", "Africa", "Namibia", "2020-08-03", 
  2406., 112., 80.429, 12., 1., 0.571, 946.903, 44.079, 31.653, 4.723, 0.394, 
  0.225, 1.23, "", "", "", "", "", "", "", "", 796., 28514., 11.222, 0.313, 
  768., 0.302, 0.105, 9.5, "samples tested", "", "", "", "", "", "", "", "", 
  "", 48.61, 2.540916*^6, 3.078, 22., 3.552, 2.085, 9541.808, 13.4, 243.811, 
  3.94, 9.7, 34.2, 44.6, "", 63.71, 0.646}, {"NAM", "Africa", "Namibia", 
  "2020-08-04", 2470., 64., 79., 12., 0., 0.571, 972.09, 25.188, 31.091, 
  4.723, 0., 0.225, 1.23, "", "", "", "", "", "", "", "", 719., 29233., 
  11.505, 0.283, 701., 0.276, 0.113, 8.9, "samples tested", "", "", "", "", 
  "", "", "", "", "", 52.31, 2.540916*^6, 3.078, 22., 3.552, 2.085, 9541.808, 
  13.4, 243.811, 3.94, 9.7, 34.2, 44.6, "", 63.71, 0.646}, 
 {"NAM", "Africa", "Namibia", "2020-08-05", 2540., 70., 79.143, 12., 0., 
  0.429, 999.64, 27.549, 31.147, 4.723, 0., 0.169, 1.24, "", "", "", "", "", 
  "", "", "", "", "", "", "", 764., 0.301, 0.104, 9.7, "samples tested", "", 
  "", "", "", "", "", "", "", "", 52.31, 2.540916*^6, 3.078, 22., 3.552, 
  2.085, 9541.808, 13.4, 243.811, 3.94, 9.7, 34.2, 44.6, "", 63.71, 0.646}, 
 {"NAM", "Africa", "Namibia", "2020-08-06", 2652., 112., 85.714, 15., 3., 
  0.714, 1043.718, 44.079, 33.734, 5.903, 1.181, 0.281, 1.24, "", "", "", "", 
  "", "", "", "", "", 31172., 12.268, "", 792., 0.312, 0.108, 9.2, 
  "samples tested", "", "", "", "", "", "", "", "", "", 52.31, 2.540916*^6, 
  3.078, 22., 3.552, 2.085, 9541.808, 13.4, 243.811, 3.94, 9.7, 34.2, 44.6, 
  "", 63.71, 0.646}, {"NAM", "Africa", "Namibia", "2020-08-07", 2802., 150., 
  96.143, 16., 1., 0.857, 1102.752, 59.034, 37.838, 6.297, 0.394, 0.337, 
  1.25, "", "", "", "", "", "", "", "", 1197., 32369., 12.739, 0.471, 873., 
  0.344, 0.11, 9.1, "samples tested", "", "", "", "", "", "", "", "", "", 
  52.31, 2.540916*^6, 3.078, 22., 3.552, 2.085, 9541.808, 13.4, 243.811, 
  3.94, 9.7, 34.2, 44.6, "", 63.71, 0.646}, {"NAM", "Africa", "Namibia", 
  "2020-08-08", 2802., 0., 82.571, 16., 0., 0.714, 1102.752, 0., 32.497, 
  6.297, 0., 0.281, 1.25, "", "", "", "", "", "", "", "", "", "", "", "", 
  976., 0.384, 0.085, 11.8, "samples tested", "", "", "", "", "", "", "", "", 
  "", 52.31, 2.540916*^6, 3.078, 22., 3.552, 2.085, 9541.808, 13.4, 243.811, 
  3.94, 9.7, 34.2, 44.6, "", 63.71, 0.646}, {"NAM", "Africa", "Namibia", 
  "2020-08-09", 2949., 147., 93.571, 19., 3., 1.143, 1160.605, 57.853, 
  36.826, 7.478, 1.181, 0.45, 1.26, "", "", "", "", "", "", "", "", "", 
  33985., 13.375, "", 895., 0.352, 0.105, 9.6, "samples tested", "", "", "", 
  "", "", "", "", "", "", 52.31, 2.540916*^6, 3.078, 22., 3.552, 2.085, 
  9541.808, 13.4, 243.811, 3.94, 9.7, 34.2, 44.6, "", 63.71, 0.646}, 
 {"NAM", "Africa", "Namibia", "2020-08-10", 3101., 152., 99.286, 19., 0., 1., 
  1220.426, 59.821, 39.075, 7.478, 0., 0.394, 1.27, "", "", "", "", "", "", 
  "", "", 1190., 35175., 13.843, 0.468, 952., 0.375, 0.104, 9.6, 
  "samples tested", "", "", "", "", "", "", "", "", "", 52.31, 2.540916*^6, 
  3.078, 22., 3.552, 2.085, 9541.808, 13.4, 243.811, 3.94, 9.7, 34.2, 44.6, 
  "", 63.71, 0.646}, {"NAM", "Africa", "Namibia", "2020-08-11", 3229., 128., 
  108.429, 19., 0., 1., 1270.802, 50.376, 42.673, 7.478, 0., 0.394, 1.28, "", 
  "", "", "", "", "", "", "", 1112., 36287., 14.281, 0.438, 1008., 0.397, 
  0.108, 9.3, "samples tested", "", "", "", "", "", "", "", "", "", 52.31, 
  2.540916*^6, 3.078, 22., 3.552, 2.085, 9541.808, 13.4, 243.811, 3.94, 9.7, 
  34.2, 44.6, "", 63.71, 0.646}, {"NAM", "Africa", "Namibia", "2020-08-12", 
  3406., 177., 123.714, 22., 3., 1.429, 1340.461, 69.66, 48.689, 8.658, 
  1.181, 0.562, 1.28, "", "", "", "", "", "", "", "", 456., 36743., 14.461, 
  0.179, 934., 0.368, 0.132, 7.5, "samples tested", "", "", "", "", "", "", 
  "", "", "", 63.89, 2.540916*^6, 3.078, 22., 3.552, 2.085, 9541.808, 13.4, 
  243.811, 3.94, 9.7, 34.2, 44.6, "", 63.71, 0.646}, 
 {"NAM", "Africa", "Namibia", "2020-08-13", 3544., 138., 127.429, 27., 5., 
  1.714, 1394.773, 54.311, 50.151, 10.626, 1.968, 0.675, 1.28, "", "", "", 
  "", "", "", "", "", 1054., 37797., 14.875, 0.415, 946., 0.372, 0.135, 7.4, 
  "samples tested", "", "", "", "", "", "", "", "", "", 63.89, 2.540916*^6, 
  3.078, 22., 3.552, 2.085, 9541.808, 13.4, 243.811, 3.94, 9.7, 34.2, 44.6, 
  "", 63.71, 0.646}, {"NAM", "Africa", "Namibia", "2020-08-14", 3726., 182., 
  132., 31., 4., 2.143, 1466.4, 71.628, 51.95, 12.2, 1.574, 0.843, 1.27, "", 
  "", "", "", "", "", "", "", 946., 38743., 15.248, 0.372, 911., 0.359, 
  0.145, 6.9, "samples tested", "", "", "", "", "", "", "", "", "", 63.89, 
  2.540916*^6, 3.078, 22., 3.552, 2.085, 9541.808, 13.4, 243.811, 3.94, 9.7, 
  34.2, 44.6, "", 63.71, 0.646}, {"NAM", "Africa", "Namibia", "2020-08-15", 
  3907., 181., 157.857, 35., 4., 2.714, 1537.634, 71.234, 62.126, 13.775, 
  1.574, 1.068, 1.27, "", "", "", "", "", "", "", "", 1654., 40397., 15.899, 
  0.651, 1031., 0.406, 0.153, 6.5, "samples tested", "", "", "", "", "", "", 
  "", "", "", 63.89, 2.540916*^6, 3.078, 22., 3.552, 2.085, 9541.808, 13.4, 
  243.811, 3.94, 9.7, 34.2, 44.6, "", 63.71, 0.646}, 
 {"NAM", "Africa", "Namibia", "2020-08-16", 4154., 247., 172.143, 35., 0., 
  2.286, 1634.843, 97.209, 67.748, 13.775, 0., 0.9, 1.26, "", "", "", "", "", 
  "", "", "", 749., 41146., 16.193, 0.295, 1023., 0.403, 0.168, 5.9, 
  "samples tested", "", "", "", "", "", "", "", "", "", 63.89, 2.540916*^6, 
  3.078, 22., 3.552, 2.085, 9541.808, 13.4, 243.811, 3.94, 9.7, 34.2, 44.6, 
  "", 63.71, 0.646}, {"NAM", "Africa", "Namibia", "2020-08-17", 4344., 190., 
  177.571, 36., 1., 2.429, 1709.62, 74.776, 69.885, 14.168, 0.394, 0.956, 
  1.25, "", "", "", "", "", "", "", "", 721., 41867., 16.477, 0.284, 956., 
  0.376, 0.186, 5.4, "samples tested", "", "", "", "", "", "", "", "", "", 
  63.89, 2.540916*^6, 3.078, 22., 3.552, 2.085, 9541.808, 13.4, 243.811, 
  3.94, 9.7, 34.2, 44.6, "", 63.71, 0.646}, {"NAM", "Africa", "Namibia", 
  "2020-08-18", 4464., 120., 176.429, 37., 1., 2.571, 1756.847, 47.227, 
  69.435, 14.562, 0.394, 1.012, 1.24, "", "", "", "", "", "", "", "", 1078., 
  42945., 16.901, 0.424, 951., 0.374, 0.186, 5.4, "samples tested", "", "", 
  "", "", "", "", "", "", "", 63.89, 2.540916*^6, 3.078, 22., 3.552, 2.085, 
  9541.808, 13.4, 243.811, 3.94, 9.7, 34.2, 44.6, "", 63.71, 0.646}, 
 {"NAM", "Africa", "Namibia", "2020-08-19", 4665., 201., 179.857, 39., 2., 
  2.429, 1835.952, 79.105, 70.784, 15.349, 0.787, 0.956, 1.23, "", "", "", 
  "", "", "", "", "", 1045., 43990., 17.313, 0.411, 1035., 0.407, 0.174, 5.8, 
  "samples tested", "", "", "", "", "", "", "", "", "", 63.89, 2.540916*^6, 
  3.078, 22., 3.552, 2.085, 9541.808, 13.4, 243.811, 3.94, 9.7, 34.2, 44.6, 
  "", 63.71, 0.646}, {"NAM", "Africa", "Namibia", "2020-08-20", 4912., 247., 
  195.429, 41., 2., 2., 1933.161, 97.209, 76.913, 16.136, 0.787, 0.787, 1.22, 
  "", "", "", "", "", "", "", "", 1754., 45744., 18.003, 0.69, 1135., 0.447, 
  0.172, 5.8, "samples tested", "", "", "", "", "", "", "", "", "", 63.89, 
  2.540916*^6, 3.078, 22., 3.552, 2.085, 9541.808, 13.4, 243.811, 3.94, 9.7, 
  34.2, 44.6, "", 63.71, 0.646}, {"NAM", "Africa", "Namibia", "2020-08-21", 
  5227., 315., 214.429, 42., 1., 1.571, 2057.132, 123.971, 84.39, 16.529, 
  0.394, 0.618, 1.21, "", "", "", "", "", "", "", "", 1378., 47122., 18.545, 
  0.542, 1197., 0.471, 0.179, 5.6, "samples tested", "", "", "", "", "", "", 
  "", "", "", 63.89, 2.540916*^6, 3.078, 22., 3.552, 2.085, 9541.808, 13.4, 
  243.811, 3.94, 9.7, 34.2, 44.6, "", 63.71, 0.646}, 
 {"NAM", "Africa", "Namibia", "2020-08-22", 5538., 311., 233., 46., 4., 
  1.571, 2179.529, 122.397, 91.699, 18.104, 1.574, 0.618, 1.19, "", "", "", 
  "", "", "", "", "", 1686., 48808., 19.209, 0.664, 1202., 0.473, 0.194, 5.2, 
  "samples tested", "", "", "", "", "", "", "", "", "", 63.89, 2.540916*^6, 
  3.078, 22., 3.552, 2.085, 9541.808, 13.4, 243.811, 3.94, 9.7, 34.2, 44.6, 
  "", 63.71, 0.646}, {"NAM", "Africa", "Namibia", "2020-08-23", 5854., 316., 
  242.857, 52., 6., 2.429, 2303.894, 124.365, 95.579, 20.465, 2.361, 0.956, 
  1.17, "", "", "", "", "", "", "", "", 1583., 50391., 19.832, 0.623, 1321., 
  0.52, 0.184, 5.4, "samples tested", "", "", "", "", "", "", "", "", "", 
  63.89, 2.540916*^6, 3.078, 22., 3.552, 2.085, 9541.808, 13.4, 243.811, 
  3.94, 9.7, 34.2, 44.6, "", 63.71, 0.646}, {"NAM", "Africa", "Namibia", 
  "2020-08-24", 6030., 176., 240.857, 56., 4., 2.857, 2373.16, 69.266, 
  94.791, 22.039, 1.574, 1.124, 1.15, "", "", "", "", "", "", "", "", 1214., 
  51605., 20.31, 0.478, 1391., 0.547, 0.173, 5.8, "samples tested", "", "", 
  "", "", "", "", "", "", "", 63.89, 2.540916*^6, 3.078, 22., 3.552, 2.085, 
  9541.808, 13.4, 243.811, 3.94, 9.7, 34.2, 44.6, "", 63.71, 0.646}, 
 {"NAM", "Africa", "Namibia", "2020-08-25", 6160., 130., 242.286, 57., 1., 
  2.857, 2424.323, 51.163, 95.354, 22.433, 0.394, 1.124, 1.13, "", "", "", 
  "", "", "", "", "", 1782., 53387., 21.011, 0.701, 1492., 0.587, 0.162, 6.2, 
  "samples tested", "", "", "", "", "", "", "", "", "", 61.11, 2.540916*^6, 
  3.078, 22., 3.552, 2.085, 9541.808, 13.4, 243.811, 3.94, 9.7, 34.2, 44.6, 
  "", 63.71, 0.646}, {"NAM", "Africa", "Namibia", "2020-08-26", 6431., 271., 
  252.286, 59., 2., 2.857, 2530.977, 106.654, 99.289, 23.22, 0.787, 1.124, 
  1.11, "", "", "", "", "", "", "", "", 1554., 54941., 21.623, 0.612, 1564., 
  0.616, 0.161, 6.2, "samples tested", "", "", "", "", "", "", "", "", "", 
  61.11, 2.540916*^6, 3.078, 22., 3.552, 2.085, 9541.808, 13.4, 243.811, 
  3.94, 9.7, 34.2, 44.6, "", 63.71, 0.646}, {"NAM", "Africa", "Namibia", 
  "2020-08-27", 6712., 281., 257.143, 60., 1., 2.714, 2641.567, 110.59, 
  101.201, 23.614, 0.394, 1.068, 1.09, "", "", "", "", "", "", "", "", 1667., 
  56608., 22.279, 0.656, 1552., 0.611, 0.166, 6., "samples tested", "", "", 
  "", "", "", "", "", "", "", 61.11, 2.540916*^6, 3.078, 22., 3.552, 2.085, 
  9541.808, 13.4, 243.811, 3.94, 9.7, 34.2, 44.6, "", 63.71, 0.646}, 
 {"NAM", "Africa", "Namibia", "2020-08-28", 6906., 194., 239.857, 65., 5., 
  3.286, 2717.917, 76.35, 94.398, 25.581, 1.968, 1.293, 1.07, "", "", "", "", 
  "", "", "", "", 542., 57150., 22.492, 0.213, 1433., 0.564, 0.167, 6., 
  "samples tested", "", "", "", "", "", "", "", "", "", 61.11, 2.540916*^6, 
  3.078, 22., 3.552, 2.085, 9541.808, 13.4, 243.811, 3.94, 9.7, 34.2, 44.6, 
  "", 63.71, 0.646}, {"NAM", "Africa", "Namibia", "2020-08-29", 7116., 210., 
  225.429, 69., 4., 3.286, 2800.565, 82.647, 88.719, 27.156, 1.574, 1.293, 
  1.05, "", "", "", "", "", "", "", "", 1460., 58610., 23.066, 0.575, 1400., 
  0.551, 0.161, 6.2, "samples tested", "", "", "", "", "", "", "", "", "", 
  61.11, 2.540916*^6, 3.078, 22., 3.552, 2.085, 9541.808, 13.4, 243.811, 
  3.94, 9.7, 34.2, 44.6, "", 63.71, 0.646}, {"NAM", "Africa", "Namibia", 
  "2020-08-30", 7365., 249., 215.857, 72., 3., 2.857, 2898.561, 97.996, 
  84.952, 28.336, 1.181, 1.124, 1.03, "", "", "", "", "", "", "", "", 1343., 
  59953., 23.595, 0.529, 1366., 0.538, 0.158, 6.3, "samples tested", "", "", 
  "", "", "", "", "", "", "", 61.11, 2.540916*^6, 3.078, 22., 3.552, 2.085, 
  9541.808, 13.4, 243.811, 3.94, 9.7, 34.2, 44.6, "", 63.71, 0.646}, 
 {"NAM", "Africa", "Namibia", "2020-08-31", 7550., 185., 217.143, 75., 3., 
  2.714, 2971.369, 72.808, 85.458, 29.517, 1.181, 1.068, 1.02, "", "", "", 
  "", "", "", "", "", 1457., 61410., 24.168, 0.573, 1401., 0.551, 0.155, 6.5, 
  "samples tested", "", "", "", "", "", "", "", "", "", 61.11, 2.540916*^6, 
  3.078, 22., 3.552, 2.085, 9541.808, 13.4, 243.811, 3.94, 9.7, 34.2, 44.6, 
  "", 63.71, 0.646}, {"NAM", "Africa", "Namibia", "2020-09-01", 7692., 142., 
  218.857, 81., 6., 3.429, 3027.255, 55.885, 86.133, 31.878, 2.361, 1.349, 
  1., "", "", "", "", "", "", "", "", 1036., 62446., 24.576, 0.408, 1294., 
  0.509, 0.169, 5.9, "samples tested", "", "", "", "", "", "", "", "", "", 
  61.11, 2.540916*^6, 3.078, 22., 3.552, 2.085, 9541.808, 13.4, 243.811, 
  3.94, 9.7, 34.2, 44.6, "", 63.71, 0.646}, {"NAM", "Africa", "Namibia", 
  "2020-09-02", 7844., 152., 201.857, 82., 1., 3.286, 3087.076, 59.821, 
  79.443, 32.272, 0.394, 1.293, 0.99, "", "", "", "", "", "", "", "", 1823., 
  64269., 25.294, 0.717, 1333., 0.525, 0.151, 6.6, "samples tested", "", "", 
  "", "", "", "", "", "", "", 61.11, 2.540916*^6, 3.078, 22., 3.552, 2.085, 
  9541.808, 13.4, 243.811, 3.94, 9.7, 34.2, 44.6, "", 63.71, 0.646}, 
 {"NAM", "Africa", "Namibia", "2020-09-03", 8082., 238., 195.714, 86., 4., 
  3.714, 3180.743, 93.667, 77.025, 33.846, 1.574, 1.462, 0.97, "", "", "", 
  "", "", "", "", "", 1630., 65899., 25.935, 0.642, 1327., 0.522, 0.147, 6.8, 
  "samples tested", "", "", "", "", "", "", "", "", "", 61.11, 2.540916*^6, 
  3.078, 22., 3.552, 2.085, 9541.808, 13.4, 243.811, 3.94, 9.7, 34.2, 44.6, 
  "", 63.71, 0.646}, {"NAM", "Africa", "Namibia", "2020-09-04", 8323., 241., 
  202.429, 87., 1., 3.143, 3275.59, 94.848, 79.668, 34.24, 0.394, 1.237, 
  0.96, "", "", "", "", "", "", "", "", 1388., 67287., 26.481, 0.546, 1448., 
  0.57, 0.14, 7.2, "samples tested", "", "", "", "", "", "", "", "", "", 
  67.59, 2.540916*^6, 3.078, 22., 3.552, 2.085, 9541.808, 13.4, 243.811, 
  3.94, 9.7, 34.2, 44.6, "", 63.71, 0.646}, {"NAM", "Africa", "Namibia", 
  "2020-09-05", 8514., 191., 199.714, 87., 0., 2.571, 3350.76, 75.17, 78.599, 
  34.24, 0., 1.012, 0.95, "", "", "", "", "", "", "", "", 1650., 68937., 
  27.131, 0.649, 1475., 0.58, 0.135, 7.4, "samples tested", "", "", "", "", 
  "", "", "", "", "", 67.59, 2.540916*^6, 3.078, 22., 3.552, 2.085, 9541.808, 
  13.4, 243.811, 3.94, 9.7, 34.2, 44.6, "", 63.71, 0.646}, 
 {"NAM", "Africa", "Namibia", "2020-09-06", 8685., 171., 188.571, 89., 2., 
  2.429, 3418.059, 67.299, 74.214, 35.027, 0.787, 0.956, 0.93, "", "", "", 
  "", "", "", "", "", 1409., 70346., 27.685, 0.555, 1485., 0.584, 0.127, 7.9, 
  "samples tested", "", "", "", "", "", "", "", "", "", 67.59, 2.540916*^6, 
  3.078, 22., 3.552, 2.085, 9541.808, 13.4, 243.811, 3.94, 9.7, 34.2, 44.6, 
  "", 63.71, 0.646}, {"NAM", "Africa", "Namibia", "2020-09-07", 8810., 125., 
  180., 91., 2., 2.286, 3467.254, 49.195, 70.841, 35.814, 0.787, 0.9, 0.92, 
  "", "", "", "", "", "", "", "", 1160., 71506., 28.142, 0.457, 1442., 0.568, 
  0.125, 8., "samples tested", "", "", "", "", "", "", "", "", "", 63.89, 
  2.540916*^6, 3.078, 22., 3.552, 2.085, 9541.808, 13.4, 243.811, 3.94, 9.7, 
  34.2, 44.6, "", 63.71, 0.646}, {"NAM", "Africa", "Namibia", "2020-09-08", 
  8928., 118., 176.571, 91., 0., 1.429, 3513.693, 46.44, 69.491, 35.814, 0., 
  0.562, 0.91, "", "", "", "", "", "", "", "", 680., 72186., 28.409, 0.268, 
  1391., 0.547, 0.127, 7.9, "samples tested", "", "", "", "", "", "", "", "", 
  "", 63.89, 2.540916*^6, 3.078, 22., 3.552, 2.085, 9541.808, 13.4, 243.811, 
  3.94, 9.7, 34.2, 44.6, "", 63.71, 0.646}, {"NAM", "Africa", "Namibia", 
  "2020-09-09", 9108., 180., 180.571, 93., 2., 1.571, 3584.534, 70.841, 
  71.065, 36.601, 0.787, 0.618, 0.9, "", "", "", "", "", "", "", "", 1907., 
  74093., 29.16, 0.751, 1403., 0.552, 0.129, 7.8, "samples tested", "", "", 
  "", "", "", "", "", "", "", 63.89, 2.540916*^6, 3.078, 22., 3.552, 2.085, 
  9541.808, 13.4, 243.811, 3.94, 9.7, 34.2, 44.6, "", 63.71, 0.646}, 
 {"NAM", "Africa", "Namibia", "2020-09-10", 9256., 148., 167.714, 96., 3., 
  1.429, 3642.781, 58.247, 66.005, 37.782, 1.181, 0.562, 0.89, "", "", "", 
  "", "", "", "", "", 1418., 75511., 29.718, 0.558, 1373., 0.54, 0.122, 8.2, 
  "samples tested", "", "", "", "", "", "", "", "", "", 63.89, 2.540916*^6, 
  3.078, 22., 3.552, 2.085, 9541.808, 13.4, 243.811, 3.94, 9.7, 34.2, 44.6, 
  "", 63.71, 0.646}, {"NAM", "Africa", "Namibia", "2020-09-11", 9437., 181., 
  159.143, 98., 2., 1.571, 3714.015, 71.234, 62.632, 38.569, 0.787, 0.618, 
  0.88, "", "", "", "", "", "", "", "", 1910., 77421., 30.47, 0.752, 1448., 
  0.57, 0.11, 9.1, "samples tested", "", "", "", "", "", "", "", "", "", 
  63.89, 2.540916*^6, 3.078, 22., 3.552, 2.085, 9541.808, 13.4, 243.811, 
  3.94, 9.7, 34.2, 44.6, "", 63.71, 0.646}, {"NAM", "Africa", "Namibia", 
  "2020-09-12", 9604., 167., 155.714, 98., 0., 1.571, 3779.739, 65.724, 
  61.283, 38.569, 0., 0.618, 0.87, "", "", "", "", "", "", "", "", 1701., 
  79122., 31.139, 0.669, 1455., 0.573, 0.107, 9.3, "samples tested", "", "", 
  "", "", "", "", "", "", "", 63.89, 2.540916*^6, 3.078, 22., 3.552, 2.085, 
  9541.808, 13.4, 243.811, 3.94, 9.7, 34.2, 44.6, "", 63.71, 0.646}, 
 {"NAM", "Africa", "Namibia", "2020-09-13", 9719., 115., 147.714, 101., 3., 
  1.714, 3824.999, 45.259, 58.134, 39.749, 1.181, 0.675, 0.86, "", "", "", 
  "", "", "", "", "", 1230., 80352., 31.623, 0.484, 1429., 0.562, 0.103, 9.7, 
  "samples tested", "", "", "", "", "", "", "", "", "", 63.89, 2.540916*^6, 
  3.078, 22., 3.552, 2.085, 9541.808, 13.4, 243.811, 3.94, 9.7, 34.2, 44.6, 
  "", 63.71, 0.646}, {"NAM", "Africa", "Namibia", "2020-09-14", 9818., 99., 
  144., 103., 2., 1.714, 3863.961, 38.962, 56.672, 40.537, 0.787, 0.675, 
  0.85, "", "", "", "", "", "", "", "", 955., 81307., 31.999, 0.376, 1400., 
  0.551, 0.103, 9.7, "samples tested", "", "", "", "", "", "", "", "", "", 
  63.89, 2.540916*^6, 3.078, 22., 3.552, 2.085, 9541.808, 13.4, 243.811, 
  3.94, 9.7, 34.2, 44.6, "", 63.71, 0.646}, {"NAM", "Africa", "Namibia", 
  "2020-09-15", 9901., 83., 139., 106., 3., 2.143, 3896.626, 32.665, 54.705, 
  41.717, 1.181, 0.843, 0.84, "", "", "", "", "", "", "", "", 1010., 82317., 
  32.397, 0.397, 1447., 0.569, 0.096, 10.4, "samples tested", "", "", "", "", 
  "", "", "", "", "", 63.89, 2.540916*^6, 3.078, 22., 3.552, 2.085, 9541.808, 
  13.4, 243.811, 3.94, 9.7, 34.2, 44.6, "", 63.71, 0.646}, 
 {"NAM", "Africa", "Namibia", "2020-09-16", 9964., 63., 122.286, 108., 2., 
  2.143, 3921.42, 24.794, 48.127, 42.504, 0.787, 0.843, 0.84, "", "", "", "", 
  "", "", "", "", 1107., 83424., 32.832, 0.436, 1333., 0.525, 0.092, 10.9, 
  "samples tested", "", "", "", "", "", "", "", "", "", 63.89, 2.540916*^6, 
  3.078, 22., 3.552, 2.085, 9541.808, 13.4, 243.811, 3.94, 9.7, 34.2, 44.6, 
  "", 63.71, 0.646}, {"NAM", "Africa", "Namibia", "2020-09-17", 10078., 114., 
  117.429, 108., 0., 1.714, 3966.286, 44.866, 46.215, 42.504, 0., 0.675, 
  0.83, "", "", "", "", "", "", "", "", 1264., 84688., 33.33, 0.497, 1311., 
  0.516, 0.09, 11.2, "samples tested", "", "", "", "", "", "", "", "", "", 
  63.89, 2.540916*^6, 3.078, 22., 3.552, 2.085, 9541.808, 13.4, 243.811, 
  3.94, 9.7, 34.2, 44.6, "", 63.71, 0.646}, {"NAM", "Africa", "Namibia", 
  "2020-09-18", 10207., 129., 110., 108., 0., 1.429, 4017.055, 50.769, 
  43.291, 42.504, 0., 0.562, 0.83, "", "", "", "", "", "", "", "", 1404., 
  86092., 33.882, 0.553, 1239., 0.488, 0.089, 11.3, "samples tested", "", "", 
  "", "", "", "", "", "", "", 63.89, 2.540916*^6, 3.078, 22., 3.552, 2.085, 
  9541.808, 13.4, 243.811, 3.94, 9.7, 34.2, 44.6, "", 63.71, 0.646}, 
 {"NAM", "Africa", "Namibia", "2020-09-19", 10292., 85., 98.286, 111., 3., 
  1.857, 4050.508, 33.453, 38.681, 43.685, 1.181, 0.731, 0.83, "", "", "", 
  "", "", "", "", "", 1547., 87639., 34.491, 0.609, 1217., 0.479, 0.081, 
  12.4, "samples tested", "", "", "", "", "", "", "", "", "", 63.89, 
  2.540916*^6, 3.078, 22., 3.552, 2.085, 9541.808, 13.4, 243.811, 3.94, 9.7, 
  34.2, 44.6, "", 63.71, 0.646}, {"NAM", "Africa", "Namibia", "2020-09-20", 
  10377., 85., 94., 112., 1., 1.571, 4083.96, 33.453, 36.995, 44.079, 0.394, 
  0.618, 0.83, "", "", "", "", "", "", "", "", 1047., 88686., 34.903, 0.412, 
  1191., 0.469, 0.079, 12.7, "samples tested", "", "", "", "", "", "", "", 
  "", "", 63.89, 2.540916*^6, 3.078, 22., 3.552, 2.085, 9541.808, 13.4, 
  243.811, 3.94, 9.7, 34.2, 44.6, "", 63.71, 0.646}, 
 {"NAM", "Africa", "Namibia", "2020-09-21", 10526., 149., 101.143, 113., 1., 
  1.429, 4142.601, 58.64, 39.806, 44.472, 0.394, 0.562, 0.84, "", "", "", "", 
  "", "", "", "", 1145., 89831., 35.354, 0.451, 1218., 0.479, 0.083, 12., 
  "samples tested", "", "", "", "", "", "", "", "", "", 63.89, 2.540916*^6, 
  3.078, 22., 3.552, 2.085, 9541.808, 13.4, 243.811, 3.94, 9.7, 34.2, 44.6, 
  "", 63.71, 0.646}, {"NAM", "Africa", "Namibia", "2020-09-22", 10607., 81., 
  100.857, 116., 3., 1.429, 4174.479, 31.878, 39.693, 45.653, 1.181, 0.562, 
  0.83, "", "", "", "", "", "", "", "", 1146., 90977., 35.805, 0.451, 1237., 
  0.487, 0.082, 12.3, "samples tested", "", "", "", "", "", "", "", "", "", 
  60.19, 2.540916*^6, 3.078, 22., 3.552, 2.085, 9541.808, 13.4, 243.811, 
  3.94, 9.7, 34.2, 44.6, "", 63.71, 0.646}, {"NAM", "Africa", "Namibia", 
  "2020-09-23", 10663., 56., 99.857, 117., 1., 1.286, 4196.518, 22.039, 39.3, 
  46.046, 0.394, 0.506, 0.83, "", "", "", "", "", "", "", "", 925., 91902., 
  36.169, 0.364, 1211., 0.477, 0.082, 12.1, "samples tested", "", "", "", "", 
  "", "", "", "", "", 60.19, 2.540916*^6, 3.078, 22., 3.552, 2.085, 9541.808, 
  13.4, 243.811, 3.94, 9.7, 34.2, 44.6, "", 63.71, 0.646}, 
 {"NAM", "Africa", "Namibia", "2020-09-24", 10740., 77., 94.571, 119., 2., 
  1.571, 4226.822, 30.304, 37.219, 46.834, 0.787, 0.618, 0.83, "", "", "", 
  "", "", "", "", "", 1041., 92943., 36.579, 0.41, 1179., 0.464, 0.08, 12.5, 
  "samples tested", "", "", "", "", "", "", "", "", "", 60.19, 2.540916*^6, 
  3.078, 22., 3.552, 2.085, 9541.808, 13.4, 243.811, 3.94, 9.7, 34.2, 44.6, 
  "", 63.71, 0.646}, {"NAM", "Africa", "Namibia", "2020-09-25", 10835., 95., 
  89.714, 119., 0., 1.571, 4264.21, 37.388, 35.308, 46.834, 0., 0.618, 0.83, 
  "", "", "", "", "", "", "", "", 1021., 93964., 36.98, 0.402, 1125., 0.443, 
  0.08, 12.5, "samples tested", "", "", "", "", "", "", "", "", "", 60.19, 
  2.540916*^6, 3.078, 22., 3.552, 2.085, 9541.808, 13.4, 243.811, 3.94, 9.7, 
  34.2, 44.6, "", 63.71, 0.646}, {"NAM", "Africa", "Namibia", "2020-09-26", 
  10918., 83., 89.429, 120., 1., 1.286, 4296.876, 32.665, 35.195, 47.227, 
  0.394, 0.506, 0.83, "", "", "", "", "", "", "", "", 1010., 94974., 37.378, 
  0.397, 1048., 0.412, 0.085, 11.7, "samples tested", "", "", "", "", "", "", 
  "", "", "", 60.19, 2.540916*^6, 3.078, 22., 3.552, 2.085, 9541.808, 13.4, 
  243.811, 3.94, 9.7, 34.2, 44.6, "", 63.71, 0.646}, 
 {"NAM", "Africa", "Namibia", "2020-09-27", 11033., 115., 93.714, 120., 0., 
  1.143, 4342.135, 45.259, 36.882, 47.227, 0., 0.45, 0.84, "", "", "", "", 
  "", "", "", "", 920., 95894., 37.74, 0.362, 1030., 0.405, 0.091, 11., 
  "samples tested", "", "", "", "", "", "", "", "", "", 60.19, 2.540916*^6, 
  3.078, 22., 3.552, 2.085, 9541.808, 13.4, 243.811, 3.94, 9.7, 34.2, 44.6, 
  "", 63.71, 0.646}, {"NAM", "Africa", "Namibia", "2020-09-28", 11121., 88., 
  85., 121., 1., 1.143, 4376.768, 34.633, 33.453, 47.621, 0.394, 0.45, 0.84, 
  "", "", "", "", "", "", "", "", 147., 96041., 37.798, 0.058, 887., 0.349, 
  0.096, 10.4, "samples tested", "", "", "", "", "", "", "", "", "", 60.19, 
  2.540916*^6, 3.078, 22., 3.552, 2.085, 9541.808, 13.4, 243.811, 3.94, 9.7, 
  34.2, 44.6, "", 63.71, 0.646}, {"NAM", "Africa", "Namibia", "2020-09-29", 
  11140., 19., 76.143, 121., 0., 0.714, 4384.246, 7.478, 29.967, 47.621, 0., 
  0.281, 0.84, "", "", "", "", "", "", "", "", 967., 97008., 38.178, 0.381, 
  862., 0.339, 0.088, 11.3, "samples tested", "", "", "", "", "", "", "", "", 
  "", 60.19, 2.540916*^6, 3.078, 22., 3.552, 2.085, 9541.808, 13.4, 243.811, 
  3.94, 9.7, 34.2, 44.6, "", 63.71, 0.646}, {"NAM", "Africa", "Namibia", 
  "2020-09-30", 11265., 125., 86., 121., 0., 0.571, 4433.441, 49.195, 33.846, 
  47.621, 0., 0.225, 0.84, "", "", "", "", "", "", "", "", 944., 97952., 
  38.55, 0.372, 864., 0.34, 0.1, 10., "samples tested", "", "", "", "", "", 
  "", "", "", "", 60.19, 2.540916*^6, 3.078, 22., 3.552, 2.085, 9541.808, 
  13.4, 243.811, 3.94, 9.7, 34.2, 44.6, "", 63.71, 0.646}, 
 {"NAM", "Africa", "Namibia", "2020-10-01", 11373., 108., 90.429, 123., 2., 
  0.571, 4475.945, 42.504, 35.589, 48.408, 0.787, 0.225, 0.84, "", "", "", 
  "", "", "", "", "", 1430., 99382., 39.113, 0.563, 920., 0.362, 0.098, 10.2, 
  "samples tested", "", "", "", "", "", "", "", "", "", 60.19, 2.540916*^6, 
  3.078, 22., 3.552, 2.085, 9541.808, 13.4, 243.811, 3.94, 9.7, 34.2, 44.6, 
  "", 63.71, 0.646}, {"NAM", "Africa", "Namibia", "2020-10-02", 11480., 107., 
  92.143, 123., 0., 0.571, 4518.056, 42.111, 36.264, 48.408, 0., 0.225, 0.83, 
  "", "", "", "", "", "", "", "", 1339., 100721., 39.64, 0.527, 965., 0.38, 
  0.095, 10.5, "samples tested", "", "", "", "", "", "", "", "", "", 60.19, 
  2.540916*^6, 3.078, 22., 3.552, 2.085, 9541.808, 13.4, 243.811, 3.94, 9.7, 
  34.2, 44.6, "", 63.71, 0.646}, {"NAM", "Africa", "Namibia", "2020-10-03", 
  11572., 92., 93.429, 123., 0., 0.429, 4554.263, 36.207, 36.77, 48.408, 0., 
  0.169, 0.83, "", "", "", "", "", "", "", "", 1310., 102031., 40.155, 0.516, 
  1008., 0.397, 0.093, 10.8, "samples tested", "", "", "", "", "", "", "", 
  "", "", 60.19, 2.540916*^6, 3.078, 22., 3.552, 2.085, 9541.808, 13.4, 
  243.811, 3.94, 9.7, 34.2, 44.6, "", 63.71, 0.646}, 
 {"NAM", "Africa", "Namibia", "2020-10-04", 11626., 54., 84.714, 123., 0., 
  0.429, 4575.515, 21.252, 33.34, 48.408, 0., 0.169, 0.82, "", "", "", "", 
  "", "", "", "", 1223., 103254., 40.637, 0.481, 1051., 0.414, 0.081, 12.4, 
  "samples tested", "", "", "", "", "", "", "", "", "", 60.19, 2.540916*^6, 
  3.078, 22., 3.552, 2.085, 9541.808, 13.4, 243.811, 3.94, 9.7, 34.2, 44.6, 
  "", 63.71, 0.646}, {"NAM", "Africa", "Namibia", "2020-10-05", 11654., 28., 
  76.143, 125., 2., 0.571, 4586.535, 11.02, 29.967, 49.195, 0.787, 0.225, 
  0.82, "", "", "", "", "", "", "", "", 600., 103854., 40.873, 0.236, 1116., 
  0.439, 0.068, 14.7, "samples tested", "", "", "", "", "", "", "", "", "", 
  60.19, 2.540916*^6, 3.078, 22., 3.552, 2.085, 9541.808, 13.4, 243.811, 
  3.94, 9.7, 34.2, 44.6, "", 63.71, 0.646}, {"NAM", "Africa", "Namibia", 
  "2020-10-06", 11673., 19., 76.143, 125., 0., 0.571, 4594.013, 7.478, 
  29.967, 49.195, 0., 0.225, 0.82, "", "", "", "", "", "", "", "", 455., 
  104309., 41.052, 0.179, 1043., 0.41, 0.073, 13.7, "samples tested", "", "", 
  "", "", "", "", "", "", "", 37.96, 2.540916*^6, 3.078, 22., 3.552, 2.085, 
  9541.808, 13.4, 243.811, 3.94, 9.7, 34.2, 44.6, "", 63.71, 0.646}, 
 {"NAM", "Africa", "Namibia", "2020-10-07", 11714., 41., 64.143, 126., 1., 
  0.714, 4610.148, 16.136, 25.244, 49.588, 0.394, 0.281, 0.82, "", "", "", 
  "", "", "", "", "", 1077., 105386., 41.476, 0.424, 1062., 0.418, 0.06, 
  16.6, "samples tested", "", "", "", "", "", "", "", "", "", 37.96, 
  2.540916*^6, 3.078, 22., 3.552, 2.085, 9541.808, 13.4, 243.811, 3.94, 9.7, 
  34.2, 44.6, "", 63.71, 0.646}, {"NAM", "Africa", "Namibia", "2020-10-08", 
  11781., 67., 58.286, 127., 1., 0.571, 4636.517, 26.368, 22.939, 49.982, 
  0.394, 0.225, 0.82, "", "", "", "", "", "", "", "", 1312., 106698., 41.992, 
  0.516, 1045., 0.411, 0.056, 17.9, "samples tested", "", "", "", "", "", "", 
  "", "", "", 37.96, 2.540916*^6, 3.078, 22., 3.552, 2.085, 9541.808, 13.4, 
  243.811, 3.94, 9.7, 34.2, 44.6, "", 63.71, 0.646}, 
 {"NAM", "Africa", "Namibia", "2020-10-09", 11829., 48., 49.857, 127., 0., 
  0.571, 4655.408, 18.891, 19.622, 49.982, 0., 0.225, 0.83, "", "", "", "", 
  "", "", "", "", 889., 107587., 42.342, 0.35, 981., 0.386, 0.051, 19.7, 
  "samples tested", "", "", "", "", "", "", "", "", "", 37.96, 2.540916*^6, 
  3.078, 22., 3.552, 2.085, 9541.808, 13.4, 243.811, 3.94, 9.7, 34.2, 44.6, 
  "", 63.71, 0.646}, {"NAM", "Africa", "Namibia", "2020-10-10", 11891., 62., 
  45.571, 128., 1., 0.714, 4679.808, 24.401, 17.935, 50.376, 0.394, 0.281, 
  0.84, "", "", "", "", "", "", "", "", 897., 108484., 42.695, 0.353, 922., 
  0.363, 0.049, 20.2, "samples tested", "", "", "", "", "", "", "", "", "", 
  37.96, 2.540916*^6, 3.078, 22., 3.552, 2.085, 9541.808, 13.4, 243.811, 
  3.94, 9.7, 34.2, 44.6, "", 63.71, 0.646}, {"NAM", "Africa", "Namibia", 
  "2020-10-11", 11936., 45., 44.286, 128., 0., 0.714, 4697.519, 17.71, 
  17.429, 50.376, 0., 0.281, 0.85, "", "", "", "", "", "", "", "", 1345., 
  109829., 43.224, 0.529, 939., 0.37, 0.047, 21.2, "samples tested", "", "", 
  "", "", "", "", "", "", "", 37.96, 2.540916*^6, 3.078, 22., 3.552, 2.085, 
  9541.808, 13.4, 243.811, 3.94, 9.7, 34.2, 44.6, "", 63.71, 0.646}, 
 {"NAM", "Africa", "Namibia", "2020-10-12", 11989., 53., 47.857, 129., 1., 
  0.571, 4718.377, 20.859, 18.835, 50.769, 0.394, 0.225, 0.86, "", "", "", 
  "", "", "", "", "", 894., 110723., 43.576, 0.352, 981., 0.386, 0.049, 20.5, 
  "samples tested", "", "", "", "", "", "", "", "", "", 37.96, 2.540916*^6, 
  3.078, 22., 3.552, 2.085, 9541.808, 13.4, 243.811, 3.94, 9.7, 34.2, 44.6, 
  "", 63.71, 0.646}, {"NAM", "Africa", "Namibia", "2020-10-13", 12000., 11., 
  46.714, 129., 0., 0.571, 4722.706, 4.329, 18.385, 50.769, 0., 0.225, 0.86, 
  "", "", "", "", "", "", "", "", 592., 111315., 43.809, 0.233, 1001., 0.394, 
  0.047, 21.4, "samples tested", "", "", "", "", "", "", "", "", "", 37.96, 
  2.540916*^6, 3.078, 22., 3.552, 2.085, 9541.808, 13.4, 243.811, 3.94, 9.7, 
  34.2, 44.6, "", 63.71, 0.646}, {"NAM", "Africa", "Namibia", "2020-10-14", 
  12069., 69., 50.714, 130., 1., 0.571, 4749.862, 27.156, 19.959, 51.163, 
  0.394, 0.225, 0.87, "", "", "", "", "", "", "", "", 1133., 112448., 44.255, 
  0.446, 1009., 0.397, 0.05, 19.9, "samples tested", "", "", "", "", "", "", 
  "", "", "", 37.96, 2.540916*^6, 3.078, 22., 3.552, 2.085, 9541.808, 13.4, 
  243.811, 3.94, 9.7, 34.2, 44.6, "", 63.71, 0.646}, 
 {"NAM", "Africa", "Namibia", "2020-10-15", 12103., 34., 46., 130., 0., 
  0.429, 4763.243, 13.381, 18.104, 51.163, 0., 0.169, 0.88, "", "", "", "", 
  "", "", "", "", 641., 113089., 44.507, 0.252, 913., 0.359, 0.05, 19.8, 
  "samples tested", "", "", "", "", "", "", "", "", "", 37.96, 2.540916*^6, 
  3.078, 22., 3.552, 2.085, 9541.808, 13.4, 243.811, 3.94, 9.7, 34.2, 44.6, 
  "", 63.71, 0.646}, {"NAM", "Africa", "Namibia", "2020-10-16", 12215., 112., 
  55.143, 131., 1., 0.571, 4807.321, 44.079, 21.702, 51.556, 0.394, 0.225, 
  0.89, "", "", "", "", "", "", "", "", 1037., 114126., 44.915, 0.408, 934., 
  0.368, 0.059, 16.9, "samples tested", "", "", "", "", "", "", "", "", "", 
  37.96, 2.540916*^6, 3.078, 22., 3.552, 2.085, 9541.808, 13.4, 243.811, 
  3.94, 9.7, 34.2, 44.6, "", 63.71, 0.646}, {"NAM", "Africa", "Namibia", 
  "2020-10-17", 12263., 48., 53.143, 131., 0., 0.429, 4826.212, 18.891, 
  20.915, 51.556, 0., 0.169, 0.89, "", "", "", "", "", "", "", "", 1255., 
  115381., 45.409, 0.494, 985., 0.388, 0.054, 18.5, "samples tested", "", "", 
  "", "", "", "", "", "", "", 37.96, 2.540916*^6, 3.078, 22., 3.552, 2.085, 
  9541.808, 13.4, 243.811, 3.94, 9.7, 34.2, 44.6, "", 63.71, 0.646}, 
 {"NAM", "Africa", "Namibia", "2020-10-18", 12293., 30., 51., 131., 0., 
  0.429, 4838.019, 11.807, 20.072, 51.556, 0., 0.169, 0.9, "", "", "", "", 
  "", "", "", "", 724., 116105., 45.694, 0.285, 897., 0.353, 0.057, 17.6, 
  "samples tested", "", "", "", "", "", "", "", "", "", 37.96, 2.540916*^6, 
  3.078, 22., 3.552, 2.085, 9541.808, 13.4, 243.811, 3.94, 9.7, 34.2, 44.6, 
  "", 63.71, 0.646}, {"NAM", "Africa", "Namibia", "2020-10-19", 12326., 33., 
  48.143, 131., 0., 0.286, 4851.006, 12.987, 18.947, 51.556, 0., 0.112, 0.9, 
  "", "", "", "", "", "", "", "", 947., 117052., 46.067, 0.373, 904., 0.356, 
  0.053, 18.8, "samples tested", "", "", "", "", "", "", "", "", "", 37.96, 
  2.540916*^6, 3.078, 22., 3.552, 2.085, 9541.808, 13.4, 243.811, 3.94, 9.7, 
  34.2, 44.6, "", 63.71, 0.646}, {"NAM", "Africa", "Namibia", "2020-10-20", 
  12367., 41., 52.429, 132., 1., 0.429, 4867.142, 16.136, 20.634, 51.95, 
  0.394, 0.169, 0.91, "", "", "", "", "", "", "", "", 707., 117759., 46.345, 
  0.278, 921., 0.362, 0.057, 17.6, "samples tested", "", "", "", "", "", "", 
  "", "", "", 37.96, 2.540916*^6, 3.078, 22., 3.552, 2.085, 9541.808, 13.4, 
  243.811, 3.94, 9.7, 34.2, 44.6, "", 63.71, 0.646}, 
 {"NAM", "Africa", "Namibia", "2020-10-21", 12406., 39., 48.143, 133., 1., 
  0.429, 4882.491, 15.349, 18.947, 52.343, 0.394, 0.169, 0.92, "", "", "", 
  "", "", "", "", "", 703., 118462., 46.622, 0.277, 859., 0.338, 0.056, 17.8, 
  "samples tested", "", "", "", "", "", "", "", "", "", 37.96, 2.540916*^6, 
  3.078, 22., 3.552, 2.085, 9541.808, 13.4, 243.811, 3.94, 9.7, 34.2, 44.6, 
  "", 63.71, 0.646}, {"NAM", "Africa", "Namibia", "2020-10-22", 12460., 54., 
  51., 133., 0., 0.429, 4903.743, 21.252, 20.072, 52.343, 0., 0.169, 0.92, 
  "", "", "", "", "", "", "", "", 1061., 119523., 47.039, 0.418, 919., 0.362, 
  0.055, 18., "samples tested", "", "", "", "", "", "", "", "", "", 44.44, 
  2.540916*^6, 3.078, 22., 3.552, 2.085, 9541.808, 13.4, 243.811, 3.94, 9.7, 
  34.2, 44.6, "", 63.71, 0.646}, {"NAM", "Africa", "Namibia", "2020-10-23", 
  12501., 41., 40.857, 133., 0., 0.286, 4919.879, 16.136, 16.08, 52.343, 0., 
  0.112, 0.93, "", "", "", "", "", "", "", "", 1035., 120558., 47.447, 0.407, 
  919., 0.362, 0.044, 22.5, "samples tested", "", "", "", "", "", "", "", "", 
  "", 44.44, 2.540916*^6, 3.078, 22., 3.552, 2.085, 9541.808, 13.4, 243.811, 
  3.94, 9.7, 34.2, 44.6, "", 63.71, 0.646}, {"NAM", "Africa", "Namibia", 
  "2020-10-24", 12579., 78., 45.143, 133., 0., 0.286, 4950.577, 30.698, 
  17.766, 52.343, 0., 0.112, 0.94, "", "", "", "", "", "", "", "", 1150., 
  121708., 47.899, 0.453, 904., 0.356, 0.05, 20., "samples tested", "", "", 
  "", "", "", "", "", "", "", 44.44, 2.540916*^6, 3.078, 22., 3.552, 2.085, 
  9541.808, 13.4, 243.811, 3.94, 9.7, 34.2, 44.6, "", 63.71, 0.646}, 
 {"NAM", "Africa", "Namibia", "2020-10-25", 12660., 81., 52.429, 133., 0., 
  0.286, 4982.455, 31.878, 20.634, 52.343, 0., 0.112, 0.95, "", "", "", "", 
  "", "", "", "", 553., 122261., 48.117, 0.218, 879., 0.346, 0.06, 16.8, 
  "samples tested", "", "", "", "", "", "", "", "", "", 44.44, 2.540916*^6, 
  3.078, 22., 3.552, 2.085, 9541.808, 13.4, 243.811, 3.94, 9.7, 34.2, 44.6, 
  "", 63.71, 0.646}, {"NAM", "Africa", "Namibia", "2020-10-26", 12675., 15., 
  49.857, 133., 0., 0.286, 4988.359, 5.903, 19.622, 52.343, 0., 0.112, 0.95, 
  "", "", "", "", "", "", "", "", 663., 122924., 48.378, 0.261, 839., 0.33, 
  0.059, 16.8, "samples tested", "", "", "", "", "", "", "", "", "", 44.44, 
  2.540916*^6, 3.078, 22., 3.552, 2.085, 9541.808, 13.4, 243.811, 3.94, 9.7, 
  34.2, 44.6, "", 63.71, 0.646}, {"NAM", "Africa", "Namibia", "2020-10-27", 
  12729., 54., 51.714, 133., 0., 0.143, 5009.611, 21.252, 20.353, 52.343, 0., 
  0.056, 0.95, "", "", "", "", "", "", "", "", 531., 123455., 48.587, 0.209, 
  814., 0.32, 0.064, 15.7, "samples tested", "", "", "", "", "", "", "", "", 
  "", 44.44, 2.540916*^6, 3.078, 22., 3.552, 2.085, 9541.808, 13.4, 243.811, 
  3.94, 9.7, 34.2, 44.6, "", 63.71, 0.646}, {"NAM", "Africa", "Namibia", 
  "2020-10-28", 12806., 77., 57.143, 133., 0., 0., 5039.915, 30.304, 22.489, 
  52.343, 0., 0., 0.95, "", "", "", "", "", "", "", "", 1115., 124570., 
  49.026, 0.439, 873., 0.344, 0.065, 15.3, "samples tested", "", "", "", "", 
  "", "", "", "", "", 44.44, 2.540916*^6, 3.078, 22., 3.552, 2.085, 9541.808, 
  13.4, 243.811, 3.94, 9.7, 34.2, 44.6, "", 63.71, 0.646}, 
 {"NAM", "Africa", "Namibia", "2020-10-29", 12858., 52., 56.857, 133., 0., 
  0., 5060.38, 20.465, 22.377, 52.343, 0., 0., 0.94, "", "", "", "", "", "", 
  "", "", 512., 125082., 49.227, 0.202, 794., 0.312, 0.072, 14., 
  "samples tested", "", "", "", "", "", "", "", "", "", 37.96, 2.540916*^6, 
  3.078, 22., 3.552, 2.085, 9541.808, 13.4, 243.811, 3.94, 9.7, 34.2, 44.6, 
  "", 63.71, 0.646}, {"NAM", "Africa", "Namibia", "2020-10-30", 12907., 49., 
  58., 133., 0., 0., 5079.664, 19.284, 22.826, 52.343, 0., 0., 0.94, "", "", 
  "", "", "", "", "", "", 1714., 126796., 49.902, 0.675, 891., 0.351, 0.065, 
  15.4, "samples tested", "", "", "", "", "", "", "", "", "", 37.96, 
  2.540916*^6, 3.078, 22., 3.552, 2.085, 9541.808, 13.4, 243.811, 3.94, 9.7, 
  34.2, 44.6, "", 63.71, 0.646}, {"NAM", "Africa", "Namibia", "2020-10-31", 
  12935., 28., 50.857, 133., 0., 0., 5090.684, 11.02, 20.015, 52.343, 0., 0., 
  0.94, "", "", "", "", "", "", "", "", 563., 127359., 50.123, 0.222, 807., 
  0.318, 0.063, 15.9, "samples tested", "", "", "", "", "", "", "", "", "", 
  37.96, 2.540916*^6, 3.078, 22., 3.552, 2.085, 9541.808, 13.4, 243.811, 
  3.94, 9.7, 34.2, 44.6, "", 63.71, 0.646}, {"NAM", "Africa", "Namibia", 
  "2020-11-01", 12988., 53., 46.857, 133., 0., 0., 5111.542, 20.859, 18.441, 
  52.343, 0., 0., 0.94, "", "", "", "", "", "", "", "", 934., 128293., 
  50.491, 0.368, 862., 0.339, 0.054, 18.4, "samples tested", "", "", "", "", 
  "", "", "", "", "", 37.96, 2.540916*^6, 3.078, 22., 3.552, 2.085, 9541.808, 
  13.4, 243.811, 3.94, 9.7, 34.2, 44.6, "", 63.71, 0.646}, 
 {"NAM", "Africa", "Namibia", "2020-11-02", 13012., 24., 48.143, 133., 0., 
  0., 5120.988, 9.445, 18.947, 52.343, 0., 0., 0.94, "", "", "", "", "", "", 
  "", "", 509., 128802., 50.691, 0.2, 840., 0.331, 0.057, 17.4, 
  "samples tested", "", "", "", "", "", "", "", "", "", 37.96, 2.540916*^6, 
  3.078, 22., 3.552, 2.085, 9541.808, 13.4, 243.811, 3.94, 9.7, 34.2, 44.6, 
  "", 63.71, 0.646}, {"NAM", "Africa", "Namibia", "2020-11-03", 13030., 18., 
  43., 133., 0., 0., 5128.072, 7.084, 16.923, 52.343, 0., 0., 0.95, "", "", 
  "", "", "", "", "", "", 515., 129317., 50.894, 0.203, 837., 0.329, 0.051, 
  19.5, "samples tested", "", "", "", "", "", "", "", "", "", 37.96, 
  2.540916*^6, 3.078, 22., 3.552, 2.085, 9541.808, 13.4, 243.811, 3.94, 9.7, 
  34.2, 44.6, "", 63.71, 0.646}, {"NAM", "Africa", "Namibia", "2020-11-04", 
  13046., 16., 34.286, 133., 0., 0., 5134.369, 6.297, 13.493, 52.343, 0., 0., 
  0.95, "", "", "", "", "", "", "", "", 911., 130228., 51.252, 0.359, 808., 
  0.318, 0.042, 23.6, "samples tested", "", "", "", "", "", "", "", "", "", 
  37.96, 2.540916*^6, 3.078, 22., 3.552, 2.085, 9541.808, 13.4, 243.811, 
  3.94, 9.7, 34.2, 44.6, "", 63.71, 0.646}, {"NAM", "Africa", "Namibia", 
  "2020-11-05", 13090., 44., 33.143, 133., 0., 0., 5151.685, 17.317, 13.044, 
  52.343, 0., 0., 0.97, "", "", "", "", "", "", "", "", 729., 130957., 
  51.539, 0.287, 839., 0.33, 0.04, 25.3, "samples tested", "", "", "", "", 
  "", "", "", "", "", 37.96, 2.540916*^6, 3.078, 22., 3.552, 2.085, 9541.808, 
  13.4, 243.811, 3.94, 9.7, 34.2, 44.6, "", 63.71, 0.646}, 
 {"NAM", "Africa", "Namibia", "2020-11-06", 13143., 53., 33.714, 133., 0., 
  0., 5172.544, 20.859, 13.269, 52.343, 0., 0., 0.98, "", "", "", "", "", "", 
  "", "", 758., 131715., 51.838, 0.298, 703., 0.277, 0.048, 20.9, 
  "samples tested", "", "", "", "", "", "", "", "", "", 37.96, 2.540916*^6, 
  3.078, 22., 3.552, 2.085, 9541.808, 13.4, 243.811, 3.94, 9.7, 34.2, 44.6, 
  "", 63.71, 0.646}, {"NAM", "Africa", "Namibia", "2020-11-07", 13170., 27., 
  33.571, 134., 1., 0.143, 5183.17, 10.626, 13.212, 52.737, 0.394, 0.056, 
  0.99, "", "", "", "", "", "", "", "", 1762., 133477., 52.531, 0.693, 874., 
  0.344, 0.038, 26., "samples tested", "", "", "", "", "", "", "", "", "", 
  37.96, 2.540916*^6, 3.078, 22., 3.552, 2.085, 9541.808, 13.4, 243.811, 
  3.94, 9.7, 34.2, 44.6, "", 63.71, 0.646}, {"NAM", "Africa", "Namibia", 
  "2020-11-08", 13211., 41., 31.857, 134., 0., 0.143, 5199.306, 16.136, 
  12.538, 52.737, 0., 0.056, 1.01, "", "", "", "", "", "", "", "", 793., 
  134270., 52.843, 0.312, 854., 0.336, 0.037, 26.8, "samples tested", "", "", 
  "", "", "", "", "", "", "", 37.96, 2.540916*^6, 3.078, 22., 3.552, 2.085, 
  9541.808, 13.4, 243.811, 3.94, 9.7, 34.2, 44.6, "", 63.71, 0.646}, 
 {"NAM", "Africa", "Namibia", "2020-11-09", 13240., 29., 32.571, 134., 0., 
  0.143, 5210.719, 11.413, 12.819, 52.737, 0., 0.056, 1.02, "", "", "", "", 
  "", "", "", "", 1065., 135335., 53.262, 0.419, 933., 0.367, 0.035, 28.6, 
  "samples tested", "", "", "", "", "", "", "", "", "", 37.96, 2.540916*^6, 
  3.078, 22., 3.552, 2.085, 9541.808, 13.4, 243.811, 3.94, 9.7, 34.2, 44.6, 
  "", 63.71, 0.646}, {"NAM", "Africa", "Namibia", "2020-11-10", 13253., 13., 
  31.857, 134., 0., 0.143, 5215.836, 5.116, 12.538, 52.737, 0., 0.056, 1.04, 
  "", "", "", "", "", "", "", "", 531., 135866., 53.471, 0.209, 936., 0.368, 
  0.034, 29.4, "samples tested", "", "", "", "", "", "", "", "", "", 37.96, 
  2.540916*^6, 3.078, 22., 3.552, 2.085, 9541.808, 13.4, 243.811, 3.94, 9.7, 
  34.2, 44.6, "", 63.71, 0.646}, {"NAM", "Africa", "Namibia", "2020-11-11", 
  13292., 39., 35.143, 134., 0., 0.143, 5231.184, 15.349, 13.831, 52.737, 0., 
  0.056, 1.06, "", "", "", "", "", "", "", "", 1131., 136997., 53.916, 0.445, 
  967., 0.381, 0.036, 27.5, "samples tested", "", "", "", "", "", "", "", "", 
  "", 37.96, 2.540916*^6, 3.078, 22., 3.552, 2.085, 9541.808, 13.4, 243.811, 
  3.94, 9.7, 34.2, 44.6, "", 63.71, 0.646}, {"NAM", "Africa", "Namibia", 
  "2020-11-12", 13345., 53., 36.429, 135., 1., 0.286, 5252.043, 20.859, 
  14.337, 53.13, 0.394, 0.112, 1.08, "", "", "", "", "", "", "", "", 1268., 
  138265., 54.415, 0.499, 1044., 0.411, 0.035, 28.7, "samples tested", "", 
  "", "", "", "", "", "", "", "", 37.96, 2.540916*^6, 3.078, 22., 3.552, 
  2.085, 9541.808, 13.4, 243.811, 3.94, 9.7, 34.2, 44.6, "", 63.71, 0.646}, 
 {"NAM", "Africa", "Namibia", "2020-11-13", 13372., 27., 32.714, 138., 3., 
  0.714, 5262.669, 10.626, 12.875, 54.311, 1.181, 0.281, 1.09, "", "", "", 
  "", "", "", "", "", 1081., 139346., 54.841, 0.425, 1090., 0.429, 0.03, 
  33.3, "samples tested", "", "", "", "", "", "", "", "", "", 37.96, 
  2.540916*^6, 3.078, 22., 3.552, 2.085, 9541.808, 13.4, 243.811, 3.94, 9.7, 
  34.2, 44.6, "", 63.71, 0.646}, {"NAM", "Africa", "Namibia", "2020-11-14", 
  13449., 77., 39.857, 138., 0., 0.571, 5292.973, 30.304, 15.686, 54.311, 0., 
  0.225, 1.11, "", "", "", "", "", "", "", "", 1076., 140422., 55.264, 0.423, 
  992., 0.39, 0.04, 24.9, "samples tested", "", "", "", "", "", "", "", "", 
  "", 37.96, 2.540916*^6, 3.078, 22., 3.552, 2.085, 9541.808, 13.4, 243.811, 
  3.94, 9.7, 34.2, 44.6, "", 63.71, 0.646}, {"NAM", "Africa", "Namibia", 
  "2020-11-15", 13508., 59., 42.429, 138., 0., 0.571, 5316.193, 23.22, 
  16.698, 54.311, 0., 0.225, 1.13, "", "", "", "", "", "", "", "", 995., 
  141417., 55.656, 0.392, 1021., 0.402, 0.042, 24.1, "samples tested", "", 
  "", "", "", "", "", "", "", "", 37.96, 2.540916*^6, 3.078, 22., 3.552, 
  2.085, 9541.808, 13.4, 243.811, 3.94, 9.7, 34.2, 44.6, "", 63.71, 0.646}, 
 {"NAM", "Africa", "Namibia", "2020-11-16", 13555., 47., 45., 138., 0., 
  0.571, 5334.69, 18.497, 17.71, 54.311, 0., 0.225, 1.14, "", "", "", "", "", 
  "", "", "", 674., 142091., 55.921, 0.265, 965., 0.38, 0.047, 21.4, 
  "samples tested", "", "", "", "", "", "", "", "", "", 37.96, 2.540916*^6, 
  3.078, 22., 3.552, 2.085, 9541.808, 13.4, 243.811, 3.94, 9.7, 34.2, 44.6, 
  "", 63.71, 0.646}, {"NAM", "Africa", "Namibia", "2020-11-17", 13566., 11., 
  44.714, 140., 2., 0.857, 5339.019, 4.329, 17.598, 55.098, 0.787, 0.337, 
  1.15, "", "", "", "", "", "", "", "", 545., 142636., 56.136, 0.214, 967., 
  0.381, 0.046, 21.6, "samples tested", "", "", "", "", "", "", "", "", "", 
  37.96, 2.540916*^6, 3.078, 22., 3.552, 2.085, 9541.808, 13.4, 243.811, 
  3.94, 9.7, 34.2, 44.6, "", 63.71, 0.646}, {"NAM", "Africa", "Namibia", 
  "2020-11-18", 13610., 44., 45.429, 140., 0., 0.857, 5356.336, 17.317, 
  17.879, 55.098, 0., 0.337, 1.16, "", "", "", "", "", "", "", "", 830., 
  143466., 56.462, 0.327, 924., 0.364, 0.049, 20.3, "samples tested", "", "", 
  "", "", "", "", "", "", "", 37.96, 2.540916*^6, 3.078, 22., 3.552, 2.085, 
  9541.808, 13.4, 243.811, 3.94, 9.7, 34.2, 44.6, "", 63.71, 0.646}, 
 {"NAM", "Africa", "Namibia", "2020-11-19", 13662., 52., 45.286, 141., 1., 
  0.857, 5376.801, 20.465, 17.823, 55.492, 0.394, 0.337, 1.18, "", "", "", 
  "", "", "", "", "", 962., 144428., 56.841, 0.379, 880., 0.346, 0.051, 19.4, 
  "samples tested", "", "", "", "", "", "", "", "", "", 37.96, 2.540916*^6, 
  3.078, 22., 3.552, 2.085, 9541.808, 13.4, 243.811, 3.94, 9.7, 34.2, 44.6, 
  "", 63.71, 0.646}, {"NAM", "Africa", "Namibia", "2020-11-20", 13712., 50., 
  48.571, 143., 2., 0.714, 5396.479, 19.678, 19.116, 56.279, 0.787, 0.281, 
  1.2, "", "", "", "", "", "", "", "", 720., 145148., 57.124, 0.283, 829., 
  0.326, 0.059, 17.1, "samples tested", "", "", "", "", "", "", "", "", "", 
  37.96, 2.540916*^6, 3.078, 22., 3.552, 2.085, 9541.808, 13.4, 243.811, 
  3.94, 9.7, 34.2, 44.6, "", 63.71, 0.646}, {"NAM", "Africa", "Namibia", 
  "2020-11-21", 13811., 99., 51.714, 145., 2., 1., 5435.441, 38.962, 20.353, 
  57.066, 0.787, 0.394, 1.22, "", "", "", "", "", "", "", "", 1347., 146495., 
  57.654, 0.53, 868., 0.342, 0.06, 16.8, "samples tested", "", "", "", "", 
  "", "", "", "", "", 37.96, 2.540916*^6, 3.078, 22., 3.552, 2.085, 9541.808, 
  13.4, 243.811, 3.94, 9.7, 34.2, 44.6, "", 63.71, 0.646}, 
 {"NAM", "Africa", "Namibia", "2020-11-22", 13865., 54., 51., 145., 0., 1., 
  5456.694, 21.252, 20.072, 57.066, 0., 0.394, 1.23, "", "", "", "", "", "", 
  "", "", 1195., 147690., 58.125, 0.47, 896., 0.353, 0.057, 17.6, 
  "samples tested", "", "", "", "", "", "", "", "", "", 37.96, 2.540916*^6, 
  3.078, 22., 3.552, 2.085, 9541.808, 13.4, 243.811, 3.94, 9.7, 34.2, 44.6, 
  "", 63.71, 0.646}, {"NAM", "Africa", "Namibia", "2020-11-23", 13897., 32., 
  48.857, 145., 0., 1., 5469.287, 12.594, 19.228, 57.066, 0., 0.394, 1.24, 
  "", "", "", "", "", "", "", "", 872., 148562., 58.468, 0.343, 924., 0.364, 
  0.053, 18.9, "samples tested", "", "", "", "", "", "", "", "", "", 37.96, 
  2.540916*^6, 3.078, 22., 3.552, 2.085, 9541.808, 13.4, 243.811, 3.94, 9.7, 
  34.2, 44.6, "", 63.71, 0.646}, {"NAM", "Africa", "Namibia", "2020-11-24", 
  13938., 41., 53.143, 145., 0., 0.714, 5485.423, 16.136, 20.915, 57.066, 0., 
  0.281, 1.25, "", "", "", "", "", "", "", "", 662., 149224., 58.728, 0.261, 
  941., 0.37, 0.056, 17.7, "samples tested", "", "", "", "", "", "", "", "", 
  "", 37.96, 2.540916*^6, 3.078, 22., 3.552, 2.085, 9541.808, 13.4, 243.811, 
  3.94, 9.7, 34.2, 44.6, "", 63.71, 0.646}, {"NAM", "Africa", "Namibia", 
  "2020-11-25", 14006., 68., 56.571, 145., 0., 0.714, 5512.185, 26.762, 
  22.264, 57.066, 0., 0.281, 1.27, "", "", "", "", "", "", "", "", 1170., 
  150394., 59.189, 0.46, 990., 0.39, 0.057, 17.5, "samples tested", "", "", 
  "", "", "", "", "", "", "", 37.96, 2.540916*^6, 3.078, 22., 3.552, 2.085, 
  9541.808, 13.4, 243.811, 3.94, 9.7, 34.2, 44.6, "", 63.71, 0.646}, 
 {"NAM", "Africa", "Namibia", "2020-11-26", 14155., 149., 70.429, 147., 2., 
  0.857, 5570.826, 58.64, 27.718, 57.853, 0.787, 0.337, 1.28, "", "", "", "", 
  "", "", "", "", 1327., 151721., 59.711, 0.522, 1042., 0.41, 0.068, 14.8, 
  "samples tested", "", "", "", "", "", "", "", "", "", 37.96, 2.540916*^6, 
  3.078, 22., 3.552, 2.085, 9541.808, 13.4, 243.811, 3.94, 9.7, 34.2, 44.6, 
  "", 63.71, 0.646}, {"NAM", "Africa", "Namibia", "2020-11-27", 14207., 52., 
  70.714, 149., 2., 0.857, 5591.291, 20.465, 27.83, 58.64, 0.787, 0.337, 
  1.28, "", "", "", "", "", "", "", "", 1376., 153097., 60.253, 0.542, 1136., 
  0.447, 0.062, 16.1, "samples tested", "", "", "", "", "", "", "", "", "", 
  37.96, 2.540916*^6, 3.078, 22., 3.552, 2.085, 9541.808, 13.4, 243.811, 
  3.94, 9.7, 34.2, 44.6, "", 63.71, 0.646}, {"NAM", "Africa", "Namibia", 
  "2020-11-28", 14285., 78., 67.714, 150., 1., 0.714, 5621.988, 30.698, 
  26.65, 59.034, 0.394, 0.281, 1.29, "", "", "", "", "", "", "", "", 1160., 
  154257., 60.709, 0.457, 1109., 0.436, 0.061, 16.4, "samples tested", "", 
  "", "", "", "", "", "", "", "", 37.96, 2.540916*^6, 3.078, 22., 3.552, 
  2.085, 9541.808, 13.4, 243.811, 3.94, 9.7, 34.2, 44.6, "", 63.71, 0.646}, 
 {"NAM", "Africa", "Namibia", "2020-11-29", 14345., 60., 68.571, 151., 1., 
  0.857, 5645.602, 23.614, 26.987, 59.427, 0.394, 0.337, 1.3, "", "", "", "", 
  "", "", "", "", 1286., 155543., 61.215, 0.506, 1122., 0.442, 0.061, 16.4, 
  "samples tested", "", "", "", "", "", "", "", "", "", 37.96, 2.540916*^6, 
  3.078, 22., 3.552, 2.085, 9541.808, 13.4, 243.811, 3.94, 9.7, 34.2, 44.6, 
  "", 63.71, 0.646}, {"NAM", "Africa", "Namibia", "2020-11-30", 14380., 35., 
  69., 151., 0., 0.857, 5659.376, 13.775, 27.156, 59.427, 0., 0.337, 1.32, 
  "", "", "", "", "", "", "", "", 1180., 156723., 61.68, 0.464, 1166., 0.459, 
  0.059, 16.9, "samples tested", "", "", "", "", "", "", "", "", "", 37.96, 
  2.540916*^6, 3.078, 22., 3.552, 2.085, 9541.808, 13.4, 243.811, 3.94, 9.7, 
  34.2, 44.6, "", 63.71, 0.646}, {"NAM", "Africa", "Namibia", "2020-12-01", 
  14416., 36., 68.286, 151., 0., 0.857, 5673.545, 14.168, 26.874, 59.427, 0., 
  0.337, 1.34, "", "", "", "", "", "", "", "", 393., 157116., 61.834, 0.155, 
  1127., 0.444, 0.061, 16.5, "samples tested", "", "", "", "", "", "", "", 
  "", "", 37.96, 2.540916*^6, 3.078, 22., 3.552, 2.085, 9541.808, 13.4, 
  243.811, 3.94, 9.7, 34.2, 44.6, "", 63.71, 0.646}, 
 {"NAM", "Africa", "Namibia", "2020-12-02", 14477., 61., 67.286, 151., 0., 
  0.857, 5697.552, 24.007, 26.481, 59.427, 0., 0.337, 1.36, "", "", "", "", 
  "", "", "", "", 1466., 158582., 62.411, 0.577, 1170., 0.46, 0.058, 17.4, 
  "samples tested", "", "", "", "", "", "", "", "", "", 37.96, 2.540916*^6, 
  3.078, 22., 3.552, 2.085, 9541.808, 13.4, 243.811, 3.94, 9.7, 34.2, 44.6, 
  "", 63.71, 0.646}, {"NAM", "Africa", "Namibia", "2020-12-03", 14599., 122., 
  63.429, 151., 0., 0.571, 5745.566, 48.014, 24.963, 59.427, 0., 0.225, 1.38, 
  "", "", "", "", "", "", "", "", 1333., 159915., 62.936, 0.525, 1171., 
  0.461, 0.054, 18.5, "samples tested", "", "", "", "", "", "", "", "", "", 
  37.96, 2.540916*^6, 3.078, 22., 3.552, 2.085, 9541.808, 13.4, 243.811, 
  3.94, 9.7, 34.2, 44.6, "", 63.71, 0.646}, {"NAM", "Africa", "Namibia", 
  "2020-12-04", 14804., 205., 85.286, 152., 1., 0.429, 5826.245, 80.68, 
  33.565, 59.821, 0.394, 0.169, 1.4, "", "", "", "", "", "", "", "", 1564., 
  161479., 63.551, 0.616, 1197., 0.471, 0.071, 14., "samples tested", "", "", 
  "", "", "", "", "", "", "", 37.96, 2.540916*^6, 3.078, 22., 3.552, 2.085, 
  9541.808, 13.4, 243.811, 3.94, 9.7, 34.2, 44.6, "", 63.71, 0.646}, 
 {"NAM", "Africa", "Namibia", "2020-12-05", 14950., 146., 95., 152., 0., 
  0.286, 5883.705, 57.46, 37.388, 59.821, 0., 0.112, 1.41, "", "", "", "", 
  "", "", "", "", 1656., 163135., 64.203, 0.652, 1268., 0.499, 0.075, 13.3, 
  "samples tested", "", "", "", "", "", "", "", "", "", 37.96, 2.540916*^6, 
  3.078, 22., 3.552, 2.085, 9541.808, 13.4, 243.811, 3.94, 9.7, 34.2, 44.6, 
  "", 63.71, 0.646}, {"NAM", "Africa", "Namibia", "2020-12-06", 15078., 128., 
  104.714, 152., 0., 0.143, 5934.08, 50.376, 41.211, 59.821, 0., 0.056, 1.42, 
  "", "", "", "", "", "", "", "", 1680., 164815., 64.864, 0.661, 1325., 
  0.521, 0.079, 12.7, "samples tested", "", "", "", "", "", "", "", "", "", 
  37.96, 2.540916*^6, 3.078, 22., 3.552, 2.085, 9541.808, 13.4, 243.811, 
  3.94, 9.7, 34.2, 44.6, "", 63.71, 0.646}, {"NAM", "Africa", "Namibia", 
  "2020-12-07", 15219., 141., 119.857, 152., 0., 0.143, 5989.572, 55.492, 
  47.171, 59.821, 0., 0.056, 1.42, "", "", "", "", "", "", "", "", 399., 
  165214., 65.021, 0.157, 1213., 0.477, 0.099, 10.1, "samples tested", "", 
  "", "", "", "", "", "", "", "", 37.96, 2.540916*^6, 3.078, 22., 3.552, 
  2.085, 9541.808, 13.4, 243.811, 3.94, 9.7, 34.2, 44.6, "", 63.71, 0.646}, 
 {"NAM", "Africa", "Namibia", "2020-12-08", 15298., 79., 126., 153., 1., 
  0.286, 6020.663, 31.091, 49.588, 60.215, 0.394, 0.112, 1.43, "", "", "", 
  "", "", "", "", "", 2147., 167361., 65.866, 0.845, 1464., 0.576, 0.086, 
  11.6, "samples tested", "", "", "", "", "", "", "", "", "", 39.81, 
  2.540916*^6, 3.078, 22., 3.552, 2.085, 9541.808, 13.4, 243.811, 3.94, 9.7, 
  34.2, 44.6, "", 63.71, 0.646}, {"NAM", "Africa", "Namibia", "2020-12-09", 
  15472., 174., 142.143, 155., 2., 0.571, 6089.143, 68.479, 55.942, 61.002, 
  0.787, 0.225, 1.44, "", "", "", "", "", "", "", "", 1444., 168805., 66.435, 
  0.568, 1460., 0.575, 0.097, 10.3, "samples tested", "", "", "", "", "", "", 
  "", "", "", 39.81, 2.540916*^6, 3.078, 22., 3.552, 2.085, 9541.808, 13.4, 
  243.811, 3.94, 9.7, 34.2, 44.6, "", 63.71, 0.646}, 
 {"NAM", "Africa", "Namibia", "2020-12-10", 15773., 301., 167.714, 158., 3., 
  1., 6207.604, 118.461, 66.005, 62.182, 1.181, 0.394, 1.44, "", "", "", "", 
  "", "", "", "", 2012., 170817., 67.227, 0.792, 1557., 0.613, 0.108, 9.3, 
  "samples tested", "", "", "", "", "", "", "", "", "", 39.81, 2.540916*^6, 
  3.078, 22., 3.552, 2.085, 9541.808, 13.4, 243.811, 3.94, 9.7, 34.2, 44.6, 
  "", 63.71, 0.646}, {"NAM", "Africa", "Namibia", "2020-12-11", 16097., 324., 
  184.714, 160., 2., 1.143, 6335.117, 127.513, 72.696, 62.969, 0.787, 0.45, 
  1.44, "", "", "", "", "", "", "", "", 2138., 172955., 68.068, 0.841, 1639., 
  0.645, 0.113, 8.9, "samples tested", "", "", "", "", "", "", "", "", "", 
  39.81, 2.540916*^6, 3.078, 22., 3.552, 2.085, 9541.808, 13.4, 243.811, 
  3.94, 9.7, 34.2, 44.6, "", 63.71, 0.646}, {"NAM", "Africa", "Namibia", 
  "2020-12-12", 16269., 172., 188.429, 160., 0., 1.143, 6402.809, 67.692, 
  74.158, 62.969, 0., 0.45, 1.43, "", "", "", "", "", "", "", "", 1245., 
  174200., 68.558, 0.49, 1581., 0.622, 0.119, 8.4, "samples tested", "", "", 
  "", "", "", "", "", "", "", 39.81, 2.540916*^6, 3.078, 22., 3.552, 2.085, 
  9541.808, 13.4, 243.811, 3.94, 9.7, 34.2, 44.6, "", 63.71, 0.646}, 
 {"NAM", "Africa", "Namibia", "2020-12-13", 16536., 267., 208.286, 160., 0., 
  1.143, 6507.889, 105.08, 81.973, 62.969, 0., 0.45, 1.42, "", "", "", "", 
  "", "", "", "", 1723., 175923., 69.236, 0.678, 1587., 0.625, 0.131, 7.6, 
  "samples tested", "", "", "", "", "", "", "", "", "", 39.81, 2.540916*^6, 
  3.078, 22., 3.552, 2.085, 9541.808, 13.4, 243.811, 3.94, 9.7, 34.2, 44.6, 
  "", 63.71, 0.646}, {"NAM", "Africa", "Namibia", "2020-12-14", 16726., 190., 
  215.286, 163., 3., 1.571, 6582.665, 74.776, 84.728, 64.15, 1.181, 0.618, 
  1.41, "", "", "", "", "", "", "", "", 1826., 177749., 69.955, 0.719, 1791., 
  0.705, 0.12, 8.3, "samples tested", "", "", "", "", "", "", "", "", "", 
  39.81, 2.540916*^6, 3.078, 22., 3.552, 2.085, 9541.808, 13.4, 243.811, 
  3.94, 9.7, 34.2, 44.6, "", 63.71, 0.646}, {"NAM", "Africa", "Namibia", 
  "2020-12-15", 16913., 187., 230.714, 164., 1., 1.571, 6656.261, 73.596, 
  90.8, 64.544, 0.394, 0.618, 1.41, "", "", "", "", "", "", "", "", 928., 
  178677., 70.32, 0.365, 1617., 0.636, 0.143, 7., "samples tested", "", "", 
  "", "", "", "", "", "", "", 28.7, 2.540916*^6, 3.078, 22., 3.552, 2.085, 
  9541.808, 13.4, 243.811, 3.94, 9.7, 34.2, 44.6, "", 63.71, 0.646}, 
 {"NAM", "Africa", "Namibia", "2020-12-16", 17276., 363., 257.714, 164., 0., 
  1.286, 6799.123, 142.862, 101.426, 64.544, 0., 0.506, 1.4, "", "", "", "", 
  "", "", "", "", 1844., 180521., 71.046, 0.726, 1674., 0.659, 0.154, 6.5, 
  "samples tested", "", "", "", "", "", "", "", "", "", 28.7, 2.540916*^6, 
  3.078, 22., 3.552, 2.085, 9541.808, 13.4, 243.811, 3.94, 9.7, 34.2, 44.6, 
  "", 63.71, 0.646}, {"NAM", "Africa", "Namibia", "2020-12-17", 17607., 331., 
  262., 164., 0., 0.857, 6929.391, 130.268, 103.112, 64.544, 0., 0.337, 1.39, 
  "", "", "", "", "", "", "", "", 2448., 182969., 72.009, 0.963, 1736., 
  0.683, 0.151, 6.6, "samples tested", "", "", "", "", "", "", "", "", "", 
  31.48, 2.540916*^6, 3.078, 22., 3.552, 2.085, 9541.808, 13.4, 243.811, 
  3.94, 9.7, 34.2, 44.6, "", 63.71, 0.646}, {"NAM", "Africa", "Namibia", 
  "2020-12-18", 18041., 434., 277.714, 169., 5., 1.286, 7100.195, 170.805, 
  109.297, 66.511, 1.968, 0.506, 1.38, "", "", "", "", "", "", "", "", 2043., 
  185012., 72.813, 0.804, 1722., 0.678, 0.161, 6.2, "samples tested", "", "", 
  "", "", "", "", "", "", "", 31.48, 2.540916*^6, 3.078, 22., 3.552, 2.085, 
  9541.808, 13.4, 243.811, 3.94, 9.7, 34.2, 44.6, "", 63.71, 0.646}, 
 {"NAM", "Africa", "Namibia", "2020-12-19", 18437., 396., 309.714, 171., 2., 
  1.571, 7256.045, 155.849, 121.891, 67.299, 0.787, 0.618, 1.37, "", "", "", 
  "", "", "", "", "", 1871., 186883., 73.549, 0.736, 1812., 0.713, 0.171, 
  5.9, "samples tested", "", "", "", "", "", "", "", "", "", 31.48, 
  2.540916*^6, 3.078, 22., 3.552, 2.085, 9541.808, 13.4, 243.811, 3.94, 9.7, 
  34.2, 44.6, "", 63.71, 0.646}, {"NAM", "Africa", "Namibia", "2020-12-20", 
  18714., 277., 311.143, 177., 6., 2.429, 7365.06, 109.016, 122.453, 69.66, 
  2.361, 0.956, 1.35, "", "", "", "", "", "", "", "", 903., 187786., 73.905, 
  0.355, 1695., 0.667, 0.184, 5.4, "samples tested", "", "", "", "", "", "", 
  "", "", "", 31.48, 2.540916*^6, 3.078, 22., 3.552, 2.085, 9541.808, 13.4, 
  243.811, 3.94, 9.7, 34.2, 44.6, "", 63.71, 0.646}, 
 {"NAM", "Africa", "Namibia", "2020-12-21", 19299., 585., 367.571, 180., 3., 
  2.429, 7595.292, 230.232, 144.661, 70.841, 1.181, 0.956, 1.34, "", "", "", 
  "", "", "", "", "", 2676., 190462., 74.958, 1.053, 1816., 0.715, 0.202, 
  4.9, "samples tested", "", "", "", "", "", "", "", "", "", 31.48, 
  2.540916*^6, 3.078, 22., 3.552, 2.085, 9541.808, 13.4, 243.811, 3.94, 9.7, 
  34.2, 44.6, "", 63.71, 0.646}, {"NAM", "Africa", "Namibia", "2020-12-22", 
  19629., 330., 388., 181., 1., 2.429, 7725.167, 129.874, 152.701, 71.234, 
  0.394, 0.956, 1.32, "", "", "", "", "", "", "", "", 1436., 191898., 75.523, 
  0.565, 1889., 0.743, 0.205, 4.9, "samples tested", "", "", "", "", "", "", 
  "", "", "", 31.48, 2.540916*^6, 3.078, 22., 3.552, 2.085, 9541.808, 13.4, 
  243.811, 3.94, 9.7, 34.2, 44.6, "", 63.71, 0.646}, 
 {"NAM", "Africa", "Namibia", "2020-12-23", 19984., 355., 386.857, 183., 2., 
  2.714, 7864.88, 139.713, 152.251, 72.021, 0.787, 1.068, 1.3, "", "", "", 
  "", "", "", "", "", 1773., 193671., 76.221, 0.698, 1879., 0.739, 0.206, 
  4.9, "samples tested", "", "", "", "", "", "", "", "", "", 31.48, 
  2.540916*^6, 3.078, 22., 3.552, 2.085, 9541.808, 13.4, 243.811, 3.94, 9.7, 
  34.2, 44.6, "", 63.71, 0.646}, {"NAM", "Africa", "Namibia", "2020-12-24", 
  20579., 595., 424.571, 187., 4., 3.286, 8099.048, 234.168, 167.094, 73.596, 
  1.574, 1.293, 1.28, "", "", "", "", "", "", "", "", 2114., 195785., 77.053, 
  0.832, 1831., 0.721, 0.232, 4.3, "samples tested", "", "", "", "", "", "", 
  "", "", "", 38.89, 2.540916*^6, 3.078, 22., 3.552, 2.085, 9541.808, 13.4, 
  243.811, 3.94, 9.7, 34.2, 44.6, "", 63.71, 0.646}, 
 {"NAM", "Africa", "Namibia", "2020-12-25", 21262., 683., 460.143, 187., 0., 
  2.571, 8367.848, 268.801, 181.093, 73.596, 0., 1.012, 1.26, "", "", "", "", 
  "", "", "", "", 2778., 198563., 78.146, 1.093, 1936., 0.762, 0.238, 4.2, 
  "samples tested", "", "", "", "", "", "", "", "", "", 38.89, 2.540916*^6, 
  3.078, 22., 3.552, 2.085, 9541.808, 13.4, 243.811, 3.94, 9.7, 34.2, 44.6, 
  "", 63.71, 0.646}, {"NAM", "Africa", "Namibia", "2020-12-26", 21398., 136., 
  423., 187., 0., 2.286, 8421.372, 53.524, 166.475, 73.596, 0., 0.9, 1.24, 
  "", "", "", "", "", "", "", "", 585., 199148., 78.376, 0.23, 1752., 0.69, 
  0.241, 4.1, "samples tested", "", "", "", "", "", "", "", "", "", 38.89, 
  2.540916*^6, 3.078, 22., 3.552, 2.085, 9541.808, 13.4, 243.811, 3.94, 9.7, 
  34.2, 44.6, "", 63.71, 0.646}, {"NAM", "Africa", "Namibia", "2020-12-27", 
  21923., 525., 458.429, 191., 4., 2., 8627.991, 206.618, 180.419, 75.17, 
  1.574, 0.787, 1.22, "", "", "", "", "", "", "", "", 1467., 200615., 78.954, 
  0.577, 1833., 0.721, 0.25, 4., "samples tested", "", "", "", "", "", "", 
  "", "", "", 38.89, 2.540916*^6, 3.078, 22., 3.552, 2.085, 9541.808, 13.4, 
  243.811, 3.94, 9.7, 34.2, 44.6, "", 63.71, 0.646}, 
 {"NAM", "Africa", "Namibia", "2020-12-28", 22287., 364., 426.857, 193., 2., 
  1.857, 8771.246, 143.255, 167.993, 75.957, 0.787, 0.731, 1.21, "", "", "", 
  "", "", "", "", "", 1845., 202460., 79.68, 0.726, 1714., 0.675, 0.249, 4., 
  "samples tested", "", "", "", "", "", "", "", "", "", 38.89, 2.540916*^6, 
  3.078, 22., 3.552, 2.085, 9541.808, 13.4, 243.811, 3.94, 9.7, 34.2, 44.6, 
  "", 63.71, 0.646}, {"NAM", "Africa", "Namibia", "2020-12-29", 22851., 564., 
  460.286, 195., 2., 2., 8993.213, 221.967, 181.15, 76.744, 0.787, 0.787, 
  1.19, "", "", "", "", "", "", "", "", 2238., 204698., 80.561, 0.881, 1829., 
  0.72, 0.252, 4., "samples tested", "", "", "", "", "", "", "", "", "", 
  38.89, 2.540916*^6, 3.078, 22., 3.552, 2.085, 9541.808, 13.4, 243.811, 
  3.94, 9.7, 34.2, 44.6, "", 63.71, 0.646}, {"NAM", "Africa", "Namibia", 
  "2020-12-30", 23333., 482., 478.429, 196., 1., 1.857, 9182.909, 189.695, 
  188.29, 77.138, 0.394, 0.731, 1.17, "", "", "", "", "", "", "", "", 2236., 
  206934., 81.441, 0.88, 1895., 0.746, 0.252, 4., "samples tested", "", "", 
  "", "", "", "", "", "", "", 38.89, 2.540916*^6, 3.078, 22., 3.552, 2.085, 
  9541.808, 13.4, 243.811, 3.94, 9.7, 34.2, 44.6, "", 63.71, 0.646}, 
 {"NAM", "Africa", "Namibia", "2020-12-31", 23941., 608., 480.286, 205., 9., 
  2.571, 9422.193, 239.284, 189.021, 80.68, 3.542, 1.012, 1.15, "", "", "", 
  "", "", "", "", "", 2221., 209155., 82.315, 0.874, 1910., 0.752, 0.251, 4., 
  "samples tested", "", "", "", "", "", "", "", "", "", 38.89, 2.540916*^6, 
  3.078, 22., 3.552, 2.085, 9541.808, 13.4, 243.811, 3.94, 9.7, 34.2, 44.6, 
  "", 63.71, 0.646}, {"NAM", "Africa", "Namibia", "2021-01-01", 24545., 604., 
  469., 208., 3., 3., 9659.902, 237.71, 184.579, 81.86, 1.181, 1.181, 1.12, 
  "", "", "", "", "", "", "", "", 2174., 211329., 83.17, 0.856, 1824., 0.718, 
  0.257, 3.9, "samples tested", "", "", "", "", "", "", "", "", "", 38.89, 
  2.540916*^6, 3.078, 22., 3.552, 2.085, 9541.808, 13.4, 243.811, 3.94, 9.7, 
  34.2, 44.6, "", 63.71, 0.646}, {"NAM", "Africa", "Namibia", "2021-01-02", 
  24654., 109., 465.143, 213., 5., 3.714, 9702.8, 42.898, 183.061, 83.828, 
  1.968, 1.462, 1.1, "", "", "", "", "", "", "", "", 490., 211819., 83.363, 
  0.193, 1810., 0.712, 0.257, 3.9, "samples tested", "", "", "", "", "", "", 
  "", "", "", 38.89, 2.540916*^6, 3.078, 22., 3.552, 2.085, 9541.808, 13.4, 
  243.811, 3.94, 9.7, 34.2, 44.6, "", 63.71, 0.646}, 
 {"NAM", "Africa", "Namibia", "2021-01-03", 25116., 462., 456.143, 215., 2., 
  3.429, 9884.624, 181.824, 179.519, 84.615, 0.787, 1.349, 1.09, "", "", "", 
  "", "", "", "", "", 2158., 213977., 84.213, 0.849, 1909., 0.751, 0.239, 
  4.2, "samples tested", "", "", "", "", "", "", "", "", "", 38.89, 
  2.540916*^6, 3.078, 22., 3.552, 2.085, 9541.808, 13.4, 243.811, 3.94, 9.7, 
  34.2, 44.6, "", 63.71, 0.646}, {"NAM", "Africa", "Namibia", "2021-01-04", 
  25386., 270., 442.714, 218., 3., 3.571, 9990.885, 106.261, 174.234, 85.796, 
  1.181, 1.406, 1.07, "", "", "", "", "", "", "", "", 1432., 215409., 84.776, 
  0.564, 1850., 0.728, 0.239, 4.2, "samples tested", "", "", "", "", "", "", 
  "", "", "", 38.89, 2.540916*^6, 3.078, 22., 3.552, 2.085, 9541.808, 13.4, 
  243.811, 3.94, 9.7, 34.2, 44.6, "", 63.71, 0.646}, 
 {"NAM", "Africa", "Namibia", "2021-01-05", 25887., 501., 433.714, 222., 4., 
  3.857, 10188.058, 197.173, 170.692, 87.37, 1.574, 1.518, 1.06, "", "", "", 
  "", "", "", "", "", 2034., 217443., 85.577, 0.8, 1821., 0.717, 0.238, 4.2, 
  "samples tested", "", "", "", "", "", "", "", "", "", 38.89, 2.540916*^6, 
  3.078, 22., 3.552, 2.085, 9541.808, 13.4, 243.811, 3.94, 9.7, 34.2, 44.6, 
  "", 63.71, 0.646}, {"NAM", "Africa", "Namibia", "2021-01-06", 26319., 432., 
  426.571, 235., 13., 5.571, 10358.076, 170.017, 167.881, 92.486, 5.116, 
  2.193, 1.05, "", "", "", "", "", "", "", "", 1648., 219091., 86.225, 0.649, 
  1737., 0.684, 0.246, 4.1, "samples tested", "", "", "", "", "", "", "", "", 
  "", 38.89, 2.540916*^6, 3.078, 22., 3.552, 2.085, 9541.808, 13.4, 243.811, 
  3.94, 9.7, 34.2, 44.6, "", 63.71, 0.646}, {"NAM", "Africa", "Namibia", 
  "2021-01-07", 26682., 363., 391.571, 240., 5., 5., 10500.937, 142.862, 
  154.106, 94.454, 1.968, 1.968, 1.03, "", "", "", "", "", "", "", "", 1678., 
  220769., 86.886, 0.66, 1659., 0.653, 0.236, 4.2, "samples tested", "", "", 
  "", "", "", "", "", "", "", 38.89, 2.540916*^6, 3.078, 22., 3.552, 2.085, 
  9541.808, 13.4, 243.811, 3.94, 9.7, 34.2, 44.6, "", 63.71, 0.646}, 
 {"NAM", "Africa", "Namibia", "2021-01-08", 27255., 573., 387.143, 245., 5., 
  5.286, 10726.447, 225.509, 152.364, 96.422, 1.968, 2.08, 1.02, "", "", "", 
  "", "", "", "", "", 2548., 223317., 87.888, 1.003, 1713., 0.674, 0.226, 
  4.4, "samples tested", "", "", "", "", "", "", "", "", "", 38.89, 
  2.540916*^6, 3.078, 22., 3.552, 2.085, 9541.808, 13.4, 243.811, 3.94, 9.7, 
  34.2, 44.6, "", 63.71, 0.646}, {"NAM", "Africa", "Namibia", "2021-01-09", 
  27723., 468., 438.429, 251., 6., 5.429, 10910.632, 184.186, 172.547, 
  98.783, 2.361, 2.136, 1.01, "", "", "", "", "", "", "", "", 2742., 226059., 
  88.968, 1.079, 2034., 0.8, 0.216, 4.6, "samples tested", "", "", "", "", 
  "", "", "", "", "", 38.89, 2.540916*^6, 3.078, 22., 3.552, 2.085, 9541.808, 
  13.4, 243.811, 3.94, 9.7, 34.2, 44.6, "", 63.71, 0.646}, 
 {"NAM", "Africa", "Namibia", "2021-01-10", 28259., 536., 449., 254., 3., 
  5.571, 11121.58, 210.948, 176.708, 99.964, 1.181, 2.193, 1., "", "", "", 
  "", "", "", "", "", 2724., 228783., 90.04, 1.072, 2115., 0.832, 0.212, 4.7, 
  "samples tested", "", "", "", "", "", "", "", "", "", 38.89, 2.540916*^6, 
  3.078, 22., 3.552, 2.085, 9541.808, 13.4, 243.811, 3.94, 9.7, 34.2, 44.6, 
  "", 63.71, 0.646}, {"NAM", "Africa", "Namibia", "2021-01-11", 28602., 343., 
  459.429, 261., 7., 6.143, 11256.57, 134.991, 180.812, 102.719, 2.755, 
  2.418, 0.98, "", "", "", "", "", "", "", "", 1431., 230214., 90.603, 0.563, 
  2115., 0.832, 0.217, 4.6, "samples tested", "", "", "", "", "", "", "", "", 
  "", 38.89, 2.540916*^6, 3.078, 22., 3.552, 2.085, 9541.808, 13.4, 243.811, 
  3.94, 9.7, 34.2, 44.6, "", 63.71, 0.646}, {"NAM", "Africa", "Namibia", 
  "2021-01-12", 28871., 269., 426.286, 264., 3., 6., 11362.438, 105.867, 
  167.769, 103.9, 1.181, 2.361, 0.96, "", "", "", "", "", "", "", "", 1595., 
  231809., 91.23, 0.628, 2052., 0.808, 0.208, 4.8, "samples tested", "", "", 
  "", "", "", "", "", "", "", 38.89, 2.540916*^6, 3.078, 22., 3.552, 2.085, 
  9541.808, 13.4, 243.811, 3.94, 9.7, 34.2, 44.6, "", 63.71, 0.646}, 
 {"NAM", "Africa", "Namibia", "2021-01-13", 29183., 312., 409.143, 271., 7., 
  5.143, 11485.228, 122.79, 161.022, 106.654, 2.755, 2.024, 0.95, "", "", "", 
  "", "", "", "", "", 1708., 233517., 91.903, 0.672, 2061., 0.811, 0.199, 5., 
  "samples tested", "", "", "", "", "", "", "", "", "", 41.67, 2.540916*^6, 
  3.078, 22., 3.552, 2.085, 9541.808, 13.4, 243.811, 3.94, 9.7, 34.2, 44.6, 
  "", 63.71, 0.646}, {"NAM", "Africa", "Namibia", "2021-01-14", 29570., 387., 
  412.571, 275., 4., 5., 11637.535, 152.307, 162.371, 108.229, 1.574, 1.968, 
  0.94, "", "", "", "", "", "", "", "", 2038., 235555., 92.705, 0.802, 2112., 
  0.831, 0.195, 5.1, "samples tested", "", "", "", "", "", "", "", "", "", 
  41.67, 2.540916*^6, 3.078, 22., 3.552, 2.085, 9541.808, 13.4, 243.811, 
  3.94, 9.7, 34.2, 44.6, "", 63.71, 0.646}, {"NAM", "Africa", "Namibia", 
  "2021-01-15", 29889., 319., 376.286, 280., 5., 5., 11763.081, 125.545, 
  148.091, 110.196, 1.968, 1.968, 0.92, "", "", "", "", "", "", "", "", 
  1932., 237487., 93.465, 0.76, 2024., 0.797, 0.186, 5.4, "samples tested", 
  "", "", "", "", "", "", "", "", "", 41.67, 2.540916*^6, 3.078, 22., 3.552, 
  2.085, 9541.808, 13.4, 243.811, 3.94, 9.7, 34.2, 44.6, "", 63.71, 0.646}, 
 {"NAM", "Africa", "Namibia", "2021-01-16", 30198., 309., 353.571, 280., 0., 
  4.143, 11884.69, 121.61, 139.151, 110.196, 0., 1.63, 0.91, "", "", "", "", 
  "", "", "", "", 1846., 239333., 94.192, 0.727, 1896., 0.746, 0.186, 5.4, 
  "samples tested", "", "", "", "", "", "", "", "", "", 41.67, 2.540916*^6, 
  3.078, 22., 3.552, 2.085, 9541.808, 13.4, 243.811, 3.94, 9.7, 34.2, 44.6, 
  "", 63.71, 0.646}, {"NAM", "Africa", "Namibia", "2021-01-17", 30363., 165., 
  300.571, 285., 5., 4.429, 11949.628, 64.937, 118.293, 112.164, 1.968, 
  1.743, 0.91, "", "", "", "", "", "", "", "", 1418., 240751., 94.75, 0.558, 
  1710., 0.673, 0.176, 5.7, "samples tested", "", "", "", "", "", "", "", "", 
  "", 41.67, 2.540916*^6, 3.078, 22., 3.552, 2.085, 9541.808, 13.4, 243.811, 
  3.94, 9.7, 34.2, 44.6, "", 63.71, 0.646}, {"NAM", "Africa", "Namibia", 
  "2021-01-18", 30753., 390., 307.286, 293., 8., 4.571, 12103.116, 153.488, 
  120.935, 115.313, 3.148, 1.799, 0.9, "", "", "", "", "", "", "", "", 2034., 
  242785., 95.55, 0.8, 1796., 0.707, 0.171, 5.8, "samples tested", "", "", 
  "", "", "", "", "", "", "", 41.67, 2.540916*^6, 3.078, 22., 3.552, 2.085, 
  9541.808, 13.4, 243.811, 3.94, 9.7, 34.2, 44.6, "", 63.71, 0.646}, 
 {"NAM", "Africa", "Namibia", "2021-01-19", 30995., 242., 303.429, 296., 3., 
  4.571, 12198.357, 95.241, 119.417, 116.493, 1.181, 1.799, 0.9, "", "", "", 
  "", "", "", "", "", 1397., 244182., 96.1, 0.55, 1768., 0.696, 0.172, 5.8, 
  "samples tested", "", "", "", "", "", "", "", "", "", 46.3, 2.540916*^6, 
  3.078, 22., 3.552, 2.085, 9541.808, 13.4, 243.811, 3.94, 9.7, 34.2, 44.6, 
  "", 63.71, 0.646}, {"NAM", "Africa", "Namibia", "2021-01-20", 31253., 258., 
  295.714, 301., 5., 4.286, 12299.895, 101.538, 116.381, 118.461, 1.968, 
  1.687, 0.89, "", "", "", "", "", "", "", "", 1793., 245975., 96.806, 0.706, 
  1780., 0.701, 0.166, 6., "samples tested", "", "", "", "", "", "", "", "", 
  "", 46.3, 2.540916*^6, 3.078, 22., 3.552, 2.085, 9541.808, 13.4, 243.811, 
  3.94, 9.7, 34.2, 44.6, "", 63.71, 0.646}, {"NAM", "Africa", "Namibia", 
  "2021-01-21", 31515., 262., 277.857, 310., 9., 5., 12403.007, 103.112, 
  109.353, 122.003, 3.542, 1.968, 0.89, "", "", "", "", "", "", "", "", 
  1915., 247890., 97.559, 0.754, 1762., 0.693, 0.158, 6.3, "samples tested", 
  "", "", "", "", "", "", "", "", "", 46.3, 2.540916*^6, 3.078, 22., 3.552, 
  2.085, 9541.808, 13.4, 243.811, 3.94, 9.7, 34.2, 44.6, "", 63.71, 0.646}, 
 {"NAM", "Africa", "Namibia", "2021-01-22", 31848., 333., 279.857, 311., 1., 
  4.429, 12534.063, 131.055, 110.14, 122.397, 0.394, 1.743, 0.88, "", "", "", 
  "", "", "", "", "", 2768., 250658., 98.649, 1.089, 1882., 0.741, 0.149, 
  6.7, "samples tested", "", "", "", "", "", "", "", "", "", 46.3, 
  2.540916*^6, 3.078, 22., 3.552, 2.085, 9541.808, 13.4, 243.811, 3.94, 9.7, 
  34.2, 44.6, "", 63.71, 0.646}, {"NAM", "Africa", "Namibia", "2021-01-23", 
  32213., 365., 287.857, 317., 6., 5.286, 12677.712, 143.649, 113.289, 
  124.758, 2.361, 2.08, 0.88, "", "", "", "", "", "", "", "", 2093., 252751., 
  99.472, 0.824, 1917., 0.754, 0.15, 6.7, "samples tested", "", "", "", "", 
  "", "", "", "", "", 46.3, 2.540916*^6, 3.078, 22., 3.552, 2.085, 9541.808, 
  13.4, 243.811, 3.94, 9.7, 34.2, 44.6, "", 63.71, 0.646}, 
 {"NAM", "Africa", "Namibia", "2021-01-24", 32425., 212., 294.571, 319., 2., 
  4.857, 12761.146, 83.434, 115.931, 125.545, 0.787, 1.912, 0.87, "", "", "", 
  "", "", "", "", "", 1952., 254703., 100.241, 0.768, 1993., 0.784, 0.148, 
  6.8, "samples tested", "", "", "", "", "", "", "", "", "", 46.3, 
  2.540916*^6, 3.078, 22., 3.552, 2.085, 9541.808, 13.4, 243.811, 3.94, 9.7, 
  34.2, 44.6, "", 63.71, 0.646}, {"NAM", "Africa", "Namibia", "2021-01-25", 
  32650., 225., 271., 319., 0., 3.714, 12849.697, 88.551, 106.654, 125.545, 
  0., 1.462, 0.87, "", "", "", "", "", "", "", "", 1627., 256330., 100.881, 
  0.64, 1935., 0.762, 0.14, 7.1, "samples tested", "", "", "", "", "", "", 
  "", "", "", 46.3, 2.540916*^6, 3.078, 22., 3.552, 2.085, 9541.808, 13.4, 
  243.811, 3.94, 9.7, 34.2, 44.6, "", 63.71, 0.646}, 
 {"NAM", "Africa", "Namibia", "2021-01-26", 32957., 307., 280.286, 328., 9., 
  4.571, 12970.519, 120.823, 110.309, 129.087, 3.542, 1.799, 0.87, "", "", 
  "", "", "", "", "", "", 1809., 258139., 101.593, 0.712, 1994., 0.785, 
  0.141, 7.1, "samples tested", "", "", "", "", "", "", "", "", "", 38.89, 
  2.540916*^6, 3.078, 22., 3.552, 2.085, 9541.808, 13.4, 243.811, 3.94, 9.7, 
  34.2, 44.6, "", 63.71, 0.646}, {"NAM", "Africa", "Namibia", "2021-01-27", 
  33265., 308., 287.429, 332., 4., 4.429, 13091.735, 121.216, 113.12, 
  130.662, 1.574, 1.743, 0.86, "", "", "", "", "", "", "", "", 1895., 
  260034., 102.339, 0.746, 2008., 0.79, 0.143, 7., "samples tested", "", "", 
  "", "", "", "", "", "", "", 38.89, 2.540916*^6, 3.078, 22., 3.552, 2.085, 
  9541.808, 13.4, 243.811, 3.94, 9.7, 34.2, 44.6, "", 63.71, 0.646}, 
 {"NAM", "Africa", "Namibia", "2021-01-28", 33459., 194., 277.714, 332., 0., 
  3.143, 13168.086, 76.35, 109.297, 130.662, 0., 1.237, 0.85, "", "", "", "", 
  "", "", "", "", 1261., 261295., 102.835, 0.496, 1915., 0.754, 0.145, 6.9, 
  "samples tested", "", "", "", "", "", "", "", "", "", 38.89, 2.540916*^6, 
  3.078, 22., 3.552, 2.085, 9541.808, 13.4, 243.811, 3.94, 9.7, 34.2, 44.6, 
  "", 63.71, 0.646}, {"NAM", "Africa", "Namibia", "2021-01-29", 33696., 237., 
  264., 342., 10., 4.429, 13261.359, 93.273, 103.9, 134.597, 3.936, 1.743, 
  0.84, "", "", "", "", "", "", "", "", "", "", "", "", 1679., 0.661, 0.157, 
  6.4, "samples tested", "", "", "", "", "", "", "", "", "", 38.89, 
  2.540916*^6, 3.078, 22., 3.552, 2.085, 9541.808, 13.4, 243.811, 3.94, 9.7, 
  34.2, 44.6, "", 63.71, 0.646}, {"NAM", "Africa", "Namibia", "2021-01-30", 
  33832., 136., 231.286, 350., 8., 4.714, 13314.883, 53.524, 91.025, 137.746, 
  3.148, 1.855, 0.84, "", "", "", "", "", "", "", "", "", 263533., 103.716, 
  "", 1540., 0.606, 0.15, 6.7, "samples tested", "", "", "", "", "", "", "", 
  "", "", 38.89, 2.540916*^6, 3.078, 22., 3.552, 2.085, 9541.808, 13.4, 
  243.811, 3.94, 9.7, 34.2, 44.6, "", 63.71, 0.646}, 
 {"NAM", "Africa", "Namibia", "2021-01-31", 33944., 112., 217., 352., 2., 
  4.714, 13358.962, 44.079, 85.402, 138.533, 0.787, 1.855, 0.84, "", "", "", 
  "", "", "", "", "", 2224., 265757., 104.591, 0.875, 1579., 0.621, 0.137, 
  7.3, "samples tested", "", "", "", "", "", "", "", "", "", 38.89, 
  2.540916*^6, 3.078, 22., 3.552, 2.085, 9541.808, 13.4, 243.811, 3.94, 9.7, 
  34.2, 44.6, "", 63.71, 0.646}, {"NAM", "Africa", "Namibia", "2021-02-01", 
  34168., 224., 216.857, 353., 1., 4.857, 13447.119, 88.157, 85.346, 138.926, 
  0.394, 1.912, 0.84, "", "", "", "", "", "", "", "", 2107., 267864., 105.42, 
  0.829, 1648., 0.649, 0.132, 7.6, "samples tested", "", "", "", "", "", "", 
  "", "", "", 38.89, 2.540916*^6, 3.078, 22., 3.552, 2.085, 9541.808, 13.4, 
  243.811, 3.94, 9.7, 34.2, 44.6, "", 63.71, 0.646}, 
 {"NAM", "Africa", "Namibia", "2021-02-02", 34270., 102., 187.571, 355., 2., 
  3.857, 13487.262, 40.143, 73.82, 139.713, 0.787, 1.518, 0.84, "", "", "", 
  "", "", "", "", "", 835., 268699., 105.749, 0.329, 1509., 0.594, 0.124, 8., 
  "samples tested", "", "", "", "", "", "", "", "", "", 42.59, 2.540916*^6, 
  3.078, 22., 3.552, 2.085, 9541.808, 13.4, 243.811, 3.94, 9.7, 34.2, 44.6, 
  "", 63.71, 0.646}, {"NAM", "Africa", "Namibia", "2021-02-03", 34372., 102., 
  158.143, 359., 4., 3.857, 13527.405, 40.143, 62.239, 141.288, 1.574, 1.518, 
  0.84, "", "", "", "", "", "", "", "", 828., 269527., 106.075, 0.326, 1356., 
  0.534, 0.117, 8.6, "samples tested", "", "", "", "", "", "", "", "", "", 
  42.59, 2.540916*^6, 3.078, 22., 3.552, 2.085, 9541.808, 13.4, 243.811, 
  3.94, 9.7, 34.2, 44.6, "", 63.71, 0.646}, {"NAM", "Africa", "Namibia", 
  "2021-02-04", 34519., 147., 151.429, 364., 5., 4.571, 13585.258, 57.853, 
  59.596, 143.255, 1.968, 1.799, 0.85, "", "", "", "", "", "", "", "", 1141., 
  270668., 106.524, 0.449, 1339., 0.527, 0.113, 8.8, "samples tested", "", 
  "", "", "", "", "", "", "", "", 42.59, 2.540916*^6, 3.078, 22., 3.552, 
  2.085, 9541.808, 13.4, 243.811, 3.94, 9.7, 34.2, 44.6, "", 63.71, 0.646}, 
 {"NAM", "Africa", "Namibia", "2021-02-05", 34615., 96., 131.286, 370., 6., 
  4., 13623.04, 37.782, 51.669, 145.617, 2.361, 1.574, 0.85, "", "", "", "", 
  "", "", "", "", 1549., 272217., 107.133, 0.61, 1400., 0.551, 0.094, 10.7, 
  "samples tested", "", "", "", "", "", "", "", "", "", 42.59, 2.540916*^6, 
  3.078, 22., 3.552, 2.085, 9541.808, 13.4, 243.811, 3.94, 9.7, 34.2, 44.6, 
  "", 63.71, 0.646}, {"NAM", "Africa", "Namibia", "2021-02-06", 34844., 229., 
  144.571, 371., 1., 3., 13713.165, 90.125, 56.897, 146.01, 0.394, 1.181, 
  0.87, "", "", "", "", "", "", "", "", 1563., 273780., 107.749, 0.615, 
  1464., 0.576, 0.099, 10.1, "samples tested", "", "", "", "", "", "", "", 
  "", "", 42.59, 2.540916*^6, 3.078, 22., 3.552, 2.085, 9541.808, 13.4, 
  243.811, 3.94, 9.7, 34.2, 44.6, "", 63.71, 0.646}, 
 {"NAM", "Africa", "Namibia", "2021-02-07", 34973., 129., 147., 375., 4., 
  3.286, 13763.934, 50.769, 57.853, 147.585, 1.574, 1.293, 0.88, "", "", "", 
  "", "", "", "", "", 1037., 274817., 108.157, 0.408, 1294., 0.509, 0.114, 
  8.8, "samples tested", "", "", "", "", "", "", "", "", "", 42.59, 
  2.540916*^6, 3.078, 22., 3.552, 2.085, 9541.808, 13.4, 243.811, 3.94, 9.7, 
  34.2, 44.6, "", 63.71, 0.646}, {"NAM", "Africa", "Namibia", "2021-02-08", 
  35070., 97., 128.857, 375., 0., 3.143, 13802.109, 38.175, 50.713, 147.585, 
  0., 1.237, 0.89, "", "", "", "", "", "", "", "", 867., 275684., 108.498, 
  0.341, 1117., 0.44, 0.115, 8.7, "samples tested", "", "", "", "", "", "", 
  "", "", "", 42.59, 2.540916*^6, 3.078, 22., 3.552, 2.085, 9541.808, 13.4, 
  243.811, 3.94, 9.7, 34.2, 44.6, "", 63.71, 0.646}, 
 {"NAM", "Africa", "Namibia", "2021-02-09", 35201., 131., 133., 377., 2., 
  3.143, 13853.665, 51.556, 52.343, 148.372, 0.787, 1.237, 0.9, "", "", "", 
  "", "", "", "", "", 1181., 276865., 108.963, 0.465, 1167., 0.459, 0.114, 
  8.8, "samples tested", "", "", "", "", "", "", "", "", "", 52.78, 
  2.540916*^6, 3.078, 22., 3.552, 2.085, 9541.808, 13.4, 243.811, 3.94, 9.7, 
  34.2, 44.6, "", 63.71, 0.646}, {"NAM", "Africa", "Namibia", "2021-02-10", 
  35242., 41., 124.286, 378., 1., 2.714, 13869.801, 16.136, 48.914, 148.765, 
  0.394, 1.068, 0.92, "", "", "", "", "", "", "", "", 1019., 277884., 
  109.364, 0.401, 1194., 0.47, 0.104, 9.6, "samples tested", "", "", "", "", 
  "", "", "", "", "", 52.78, 2.540916*^6, 3.078, 22., 3.552, 2.085, 9541.808, 
  13.4, 243.811, 3.94, 9.7, 34.2, 44.6, "", 63.71, 0.646}, 
 {"NAM", "Africa", "Namibia", "2021-02-11", 35353., 111., 119.143, 382., 4., 
  2.571, 13913.486, 43.685, 46.89, 150.339, 1.574, 1.012, 0.93, "", "", "", 
  "", "", "", "", "", 1245., 279129., 109.854, 0.49, 1209., 0.476, 0.099, 
  10.1, "samples tested", "", "", "", "", "", "", "", "", "", 52.78, 
  2.540916*^6, 3.078, 22., 3.552, 2.085, 9541.808, 13.4, 243.811, 3.94, 9.7, 
  34.2, 44.6, "", 63.71, 0.646}, {"NAM", "Africa", "Namibia", "2021-02-12", 
  35554., 201., 134.143, 384., 2., 2., 13992.592, 79.105, 52.793, 151.127, 
  0.787, 0.787, 0.95, "", "", "", "", "", "", "", "", 1584., 280713., 
  110.477, 0.623, 1214., 0.478, 0.11, 9.1, "samples tested", "", "", "", "", 
  "", "", "", "", "", 52.78, 2.540916*^6, 3.078, 22., 3.552, 2.085, 9541.808, 
  13.4, 243.811, 3.94, 9.7, 34.2, 44.6, "", 63.71, 0.646}, 
 {"NAM", "Africa", "Namibia", "2021-02-13", 35797., 243., 136.143, 386., 2., 
  2.143, 14088.226, 95.635, 53.58, 151.914, 0.787, 0.843, 0.97, "", "", "", 
  "", "", "", "", "", 1284., 281997., 110.982, 0.505, 1174., 0.462, 0.116, 
  8.6, "samples tested", "", "", "", "", "", "", "", "", "", 52.78, 
  2.540916*^6, 3.078, 22., 3.552, 2.085, 9541.808, 13.4, 243.811, 3.94, 9.7, 
  34.2, 44.6, "", 63.71, 0.646}, {"NAM", "Africa", "Namibia", "2021-02-14", 
  35952., 155., 139.857, 388., 2., 1.857, 14149.228, 61.002, 55.042, 152.701, 
  0.787, 0.731, 0.98, "", "", "", "", "", "", "", "", 1084., 283081., 
  111.409, 0.427, 1181., 0.465, 0.118, 8.4, "samples tested", "", "", "", "", 
  "", "", "", "", "", 52.78, 2.540916*^6, 3.078, 22., 3.552, 2.085, 9541.808, 
  13.4, 243.811, 3.94, 9.7, 34.2, 44.6, "", 63.71, 0.646}, 
 {"NAM", "Africa", "Namibia", "2021-02-15", 36225., 273., 165., 389., 1., 2., 
  14256.67, 107.442, 64.937, 153.094, 0.394, 0.787, 1., "", "", "", "", "", 
  "", "", "", 1544., 284625., 112.017, 0.608, 1277., 0.503, 0.129, 7.7, 
  "samples tested", "", "", "", "", "", "", "", "", "", 52.78, 2.540916*^6, 
  3.078, 22., 3.552, 2.085, 9541.808, 13.4, 243.811, 3.94, 9.7, 34.2, 44.6, 
  "", 63.71, 0.646}, {"NAM", "Africa", "Namibia", "2021-02-16", 36366., 141., 
  166.429, 392., 3., 2.143, 14312.161, 55.492, 65.499, 154.275, 1.181, 0.843, 
  1., "", "", "", "", "", "", "", "", 827., 285452., 112.342, 0.325, 1227., 
  0.483, 0.136, 7.4, "samples tested", "", "", "", "", "", "", "", "", "", 
  50., 2.540916*^6, 3.078, 22., 3.552, 2.085, 9541.808, 13.4, 243.811, 3.94, 
  9.7, 34.2, 44.6, "", 63.71, 0.646}, {"NAM", "Africa", "Namibia", 
  "2021-02-17", 36440., 74., 171.143, 394., 2., 2.286, 14341.285, 29.123, 
  67.355, 155.062, 0.787, 0.9, 1.01, "", "", "", "", "", "", "", "", 987., 
  286439., 112.731, 0.388, 1222., 0.481, 0.14, 7.1, "samples tested", "", "", 
  "", "", "", "", "", "", "", 50., 2.540916*^6, 3.078, 22., 3.552, 2.085, 
  9541.808, 13.4, 243.811, 3.94, 9.7, 34.2, 44.6, "", 63.71, 0.646}, 
 {"NAM", "Africa", "Namibia", "2021-02-18", 36680., 240., 189.571, 394., 0., 
  1.714, 14435.739, 94.454, 74.608, 155.062, 0., 0.675, 1.02, "", "", "", "", 
  "", "", "", "", 1635., 288074., 113.374, 0.643, 1278., 0.503, 0.148, 6.7, 
  "samples tested", "", "", "", "", "", "", "", "", "", 50., 2.540916*^6, 
  3.078, 22., 3.552, 2.085, 9541.808, 13.4, 243.811, 3.94, 9.7, 34.2, 44.6, 
  "", 63.71, 0.646}, {"NAM", "Africa", "Namibia", "2021-02-19", 36993., 313., 
  205.571, 399., 5., 2.143, 14558.923, 123.184, 80.904, 157.03, 1.968, 0.843, 
  1.02, "", "", "", "", "", "", "", "", 1551., 289625., 113.984, 0.61, 1273., 
  0.501, 0.161, 6.2, "samples tested", "", "", "", "", "", "", "", "", "", 
  50., 2.540916*^6, 3.078, 22., 3.552, 2.085, 9541.808, 13.4, 243.811, 3.94, 
  9.7, 34.2, 44.6, "", 63.71, 0.646}, {"NAM", "Africa", "Namibia", 
  "2021-02-20", 37295., 302., 214., 402., 3., 2.286, 14677.778, 118.855, 
  84.222, 158.211, 1.181, 0.9, 1.02, "", "", "", "", "", "", "", "", 2073., 
  291698., 114.8, 0.816, 1386., 0.545, 0.154, 6.5, "samples tested", "", "", 
  "", "", "", "", "", "", "", 50., 2.540916*^6, 3.078, 22., 3.552, 2.085, 
  9541.808, 13.4, 243.811, 3.94, 9.7, 34.2, 44.6, "", 63.71, 0.646}, 
 {"NAM", "Africa", "Namibia", "2021-02-21", 37483., 188., 218.714, 402., 0., 
  2., 14751.767, 73.989, 86.077, 158.211, 0., 0.787, 1.01, "", "", "", "", 
  "", "", "", "", 1250., 292948., 115.292, 0.492, 1410., 0.555, 0.155, 6.4, 
  "samples tested", "", "", "", "", "", "", "", "", "", 50., 2.540916*^6, 
  3.078, 22., 3.552, 2.085, 9541.808, 13.4, 243.811, 3.94, 9.7, 34.2, 44.6, 
  "", 63.71, 0.646}, {"NAM", "Africa", "Namibia", "2021-02-22", 37742., 259., 
  216.714, 406., 4., 2.429, 14853.698, 101.932, 85.29, 159.785, 1.574, 0.956, 
  1.01, "", "", "", "", "", "", "", "", 1248., 294196., 115.783, 0.491, 
  1367., 0.538, 0.159, 6.3, "samples tested", "", "", "", "", "", "", "", "", 
  "", 50., 2.540916*^6, 3.078, 22., 3.552, 2.085, 9541.808, 13.4, 243.811, 
  3.94, 9.7, 34.2, 44.6, "", 63.71, 0.646}, {"NAM", "Africa", "Namibia", 
  "2021-02-23", 37896., 154., 218.571, 411., 5., 2.714, 14914.306, 60.608, 
  86.021, 161.753, 1.968, 1.068, 1., "", "", "", "", "", "", "", "", 1206., 
  295402., 116.258, 0.475, 1421., 0.559, 0.154, 6.5, "samples tested", "", 
  "", "", "", "", "", "", "", "", 50., 2.540916*^6, 3.078, 22., 3.552, 2.085, 
  9541.808, 13.4, 243.811, 3.94, 9.7, 34.2, 44.6, "", 63.71, 0.646}, 
 {"NAM", "Africa", "Namibia", "2021-02-24", 37976., 80., 219.429, 413., 2., 
  2.714, 14945.791, 31.485, 86.358, 162.54, 0.787, 1.068, 1., "", "", "", "", 
  "", "", "", "", 551., 295953., 116.475, 0.217, 1359., 0.535, 0.161, 6.2, 
  "samples tested", "", "", "", "", "", "", "", "", "", 50., 2.540916*^6, 
  3.078, 22., 3.552, 2.085, 9541.808, 13.4, 243.811, 3.94, 9.7, 34.2, 44.6, 
  "", 63.71, 0.646}, {"NAM", "Africa", "Namibia", "2021-02-25", 38206., 230., 
  218., 416., 3., 3.143, 15036.31, 90.519, 85.796, 163.72, 1.181, 1.237, 
  0.99, "", "", "", "", "", "", "", "", 2225., 298178., 117.351, 0.876, 
  1443., 0.568, 0.151, 6.6, "samples tested", "", "", "", "", "", "", "", "", 
  "", 50., 2.540916*^6, 3.078, 22., 3.552, 2.085, 9541.808, 13.4, 243.811, 
  3.94, 9.7, 34.2, 44.6, "", 63.71, 0.646}, {"NAM", "Africa", "Namibia", 
  "2021-02-26", 38424., 218., 204.429, 418., 2., 2.714, 15122.106, 85.796, 
  80.455, 164.508, 0.787, 1.068, 0.99, "", "", "", "", "", "", "", "", 1846., 
  300024., 118.077, 0.727, 1486., 0.585, 0.138, 7.3, "samples tested", "", 
  "", "", "", "", "", "", "", "", 50., 2.540916*^6, 3.078, 22., 3.552, 2.085, 
  9541.808, 13.4, 243.811, 3.94, 9.7, 34.2, 44.6, "", 63.71, 0.646}, 
 {"NAM", "Africa", "Namibia", "2021-02-27", 38642., 218., 192.429, 420., 2., 
  2.571, 15207.901, 85.796, 75.732, 165.295, 0.787, 1.012, 0.99, "", "", "", 
  "", "", "", "", "", 1455., 301479., 118.65, 0.573, 1397., 0.55, 0.138, 7.3, 
  "samples tested", "", "", "", "", "", "", "", "", "", 50., 2.540916*^6, 
  3.078, 22., 3.552, 2.085, 9541.808, 13.4, 243.811, 3.94, 9.7, 34.2, 44.6, 
  "", 63.71, 0.646}, {"NAM", "Africa", "Namibia", "2021-02-28", 38845., 203., 
  194.571, 424., 4., 3.143, 15287.794, 79.892, 76.575, 166.869, 1.574, 1.237, 
  0.98, "", "", "", "", "", "", "", "", 1433., 302912., 119.214, 0.564, 
  1423., 0.56, 0.137, 7.3, "samples tested", "", "", "", "", "", "", "", "", 
  "", 50., 2.540916*^6, 3.078, 22., 3.552, 2.085, 9541.808, 13.4, 243.811, 
  3.94, 9.7, 34.2, 44.6, "", 63.71, 0.646}, {"NAM", "Africa", "Namibia", 
  "2021-03-01", 39033., 188., 184.429, 428., 4., 3.143, 15361.783, 73.989, 
  72.583, 168.443, 1.574, 1.237, 0.98, "", "", "", "", "", "", "", "", 1509., 
  304421., 119.808, 0.594, 1461., 0.575, 0.126, 7.9, "samples tested", "", 
  "", "", "", "", "", "", "", "", 50., 2.540916*^6, 3.078, 22., 3.552, 2.085, 
  9541.808, 13.4, 243.811, 3.94, 9.7, 34.2, 44.6, "", 63.71, 0.646}, 
 {"NAM", "Africa", "Namibia", "2021-03-02", 39182., 149., 183.714, 430., 2., 
  2.714, 15420.423, 58.64, 72.302, 169.23, 0.787, 1.068, 0.98, "", "", "", 
  "", "", "", "", "", 947., 305368., 120.18, 0.373, 1424., 0.56, 0.129, 7.8, 
  "samples tested", "", "", "", "", "", "", "", "", "", 44.44, 2.540916*^6, 
  3.078, 22., 3.552, 2.085, 9541.808, 13.4, 243.811, 3.94, 9.7, 34.2, 44.6, 
  "", 63.71, 0.646}, {"NAM", "Africa", "Namibia", "2021-03-03", 39297., 115., 
  188.714, 434., 4., 3., 15465.682, 45.259, 74.27, 170.805, 1.574, 1.181, 
  0.98, "", "", "", "", "", "", "", "", 1095., 306463., 120.611, 0.431, 
  1501., 0.591, 0.126, 8., "samples tested", "", "", "", "", "", "", "", "", 
  "", 44.44, 2.540916*^6, 3.078, 22., 3.552, 2.085, 9541.808, 13.4, 243.811, 
  3.94, 9.7, 34.2, 44.6, "", 63.71, 0.646}, {"NAM", "Africa", "Namibia", 
  "2021-03-04", 39466., 169., 180., 436., 2., 2.857, 15532.194, 66.511, 
  70.841, 171.592, 0.787, 1.124, 0.97, "", "", "", "", "", "", "", "", 1473., 
  307936., 121.191, 0.58, 1394., 0.549, 0.129, 7.7, "samples tested", "", "", 
  "", "", "", "", "", "", "", 44.44, 2.540916*^6, 3.078, 22., 3.552, 2.085, 
  9541.808, 13.4, 243.811, 3.94, 9.7, 34.2, 44.6, "", 63.71, 0.646}, 
 {"NAM", "Africa", "Namibia", "2021-03-05", 39676., 210., 178.857, 437., 1., 
  2.714, 15614.841, 82.647, 70.391, 171.985, 0.394, 1.068, 0.97, "", "", "", 
  "", "", "", "", "", 1215., 309151., 121.669, 0.478, 1304., 0.513, 0.137, 
  7.3, "samples tested", "", "", "", "", "", "", "", "", "", 44.44, 
  2.540916*^6, 3.078, 22., 3.552, 2.085, 9541.808, 13.4, 243.811, 3.94, 9.7, 
  34.2, 44.6, "", 63.71, 0.646}, {"NAM", "Africa", "Namibia", "2021-03-06", 
  39877., 201., 176.429, 437., 0., 2.429, 15693.947, 79.105, 69.435, 171.985, 
  0., 0.956, 0.97, "", "", "", "", "", "", "", "", 1756., 310907., 122.36, 
  0.691, 1347., 0.53, 0.131, 7.6, "samples tested", "", "", "", "", "", "", 
  "", "", "", 44.44, 2.540916*^6, 3.078, 22., 3.552, 2.085, 9541.808, 13.4, 
  243.811, 3.94, 9.7, 34.2, 44.6, "", 63.71, 0.646}, 
 {"NAM", "Africa", "Namibia", "2021-03-07", 40030., 153., 169.286, 438., 1., 
  2., 15754.161, 60.215, 66.624, 172.379, 0.394, 0.787, 0.97, "", "", "", "", 
  "", "", "", "", 1356., 312263., 122.894, 0.534, 1336., 0.526, 0.127, 7.9, 
  "samples tested", "", "", "", "", "", "", "", "", "", 44.44, 2.540916*^6, 
  3.078, 22., 3.552, 2.085, 9541.808, 13.4, 243.811, 3.94, 9.7, 34.2, 44.6, 
  "", 63.71, 0.646}, {"NAM", "Africa", "Namibia", "2021-03-08", 40187., 157., 
  164.857, 439., 1., 1.571, 15815.95, 61.789, 64.881, 172.772, 0.394, 0.618, 
  0.97, "", "", "", "", "", "", "", "", 1686., 313949., 123.557, 0.664, 
  1361., 0.536, 0.121, 8.3, "samples tested", "", "", "", "", "", "", "", "", 
  "", 44.44, 2.540916*^6, 3.078, 22., 3.552, 2.085, 9541.808, 13.4, 243.811, 
  3.94, 9.7, 34.2, 44.6, "", 63.71, 0.646}, {"NAM", "Africa", "Namibia", 
  "2021-03-09", 40337., 150., 165., 444., 5., 2., 15874.984, 59.034, 64.937, 
  174.74, 1.968, 0.787, 0.98, "", "", "", "", "", "", "", "", 1044., 314993., 
  123.968, 0.411, 1375., 0.541, 0.12, 8.3, "samples tested", "", "", "", "", 
  "", "", "", "", "", 44.44, 2.540916*^6, 3.078, 22., 3.552, 2.085, 9541.808, 
  13.4, 243.811, 3.94, 9.7, 34.2, 44.6, "", 63.71, 0.646}, 
 {"NAM", "Africa", "Namibia", "2021-03-10", 40451., 114., 164.857, 448., 4., 
  2., 15919.849, 44.866, 64.881, 176.314, 1.574, 0.787, 0.98, "", "", "", "", 
  "", "", "", "", 959., 315952., 124.346, 0.377, 1356., 0.534, 0.122, 8.2, 
  "samples tested", "", "", "", "", "", "", "", "", "", 44.44, 2.540916*^6, 
  3.078, 22., 3.552, 2.085, 9541.808, 13.4, 243.811, 3.94, 9.7, 34.2, 44.6, 
  "", 63.71, 0.646}, {"NAM", "Africa", "Namibia", "2021-03-11", 40631., 180., 
  166.429, 450., 2., 2., 15990.69, 70.841, 65.499, 177.101, 0.787, 0.787, 
  0.98, "", "", "", "", "", "", "", "", 2055., 318007., 125.154, 0.809, 
  1439., 0.566, 0.116, 8.6, "samples tested", "", "", "", "", "", "", "", "", 
  "", 44.44, 2.540916*^6, 3.078, 22., 3.552, 2.085, 9541.808, 13.4, 243.811, 
  3.94, 9.7, 34.2, 44.6, "", 63.71, 0.646}, {"NAM", "Africa", "Namibia", 
  "2021-03-12", 40810., 179., 162., 456., 6., 2.714, 16061.137, 70.447, 
  63.757, 179.463, 2.361, 1.068, 0.98, "", "", "", "", "", "", "", "", 1659., 
  319666., 125.807, 0.653, 1502., 0.591, 0.108, 9.3, "samples tested", "", 
  "", "", "", "", "", "", "", "", 44.44, 2.540916*^6, 3.078, 22., 3.552, 
  2.085, 9541.808, 13.4, 243.811, 3.94, 9.7, 34.2, 44.6, "", 63.71, 0.646}, 
 {"NAM", "Africa", "Namibia", "2021-03-13", 41025., 215., 164., 458., 2., 3., 
  16145.752, 84.615, 64.544, 180.25, 0.787, 1.181, 0.98, "", "", "", "", "", 
  "", "", "", 1525., 321191., 126.408, 0.6, 1469., 0.578, 0.112, 9., 
  "samples tested", "", "", "", "", "", "", "", "", "", 44.44, 2.540916*^6, 
  3.078, 22., 3.552, 2.085, 9541.808, 13.4, 243.811, 3.94, 9.7, 34.2, 44.6, 
  "", 63.71, 0.646}, {"NAM", "Africa", "Namibia", "2021-03-14", 41200., 175., 
  167.143, 458., 0., 2.857, 16214.625, 68.873, 65.781, 180.25, 0., 1.124, 
  0.99, "", "", "", "", "", "", "", "", 1337., 322528., 126.934, 0.526, 
  1466., 0.577, 0.114, 8.8, "samples tested", "", "", "", "", "", "", "", "", 
  "", 44.44, 2.540916*^6, 3.078, 22., 3.552, 2.085, 9541.808, 13.4, 243.811, 
  3.94, 9.7, 34.2, 44.6, "", 63.71, 0.646}, {"NAM", "Africa", "Namibia", 
  "2021-03-15", 41424., 224., 176.714, 465., 7., 3.714, 16302.782, 88.157, 
  69.547, 183.005, 2.755, 1.462, 0.99, "", "", "", "", "", "", "", "", 1634., 
  324162., 127.577, 0.643, 1459., 0.574, 0.121, 8.3, "samples tested", "", 
  "", "", "", "", "", "", "", "", 44.44, 2.540916*^6, 3.078, 22., 3.552, 
  2.085, 9541.808, 13.4, 243.811, 3.94, 9.7, 34.2, 44.6, "", 63.71, 0.646}, 
 {"NAM", "Africa", "Namibia", "2021-03-16", 41466., 42., 161.286, 474., 9., 
  4.286, 16319.312, 16.529, 63.475, 186.547, 3.542, 1.687, 0.99, "", "", "", 
  "", "", "", "", "", 784., 324946., 127.885, 0.309, 1422., 0.56, 0.113, 8.8, 
  "samples tested", "", "", "", "", "", "", "", "", "", 42.59, 2.540916*^6, 
  3.078, 22., 3.552, 2.085, 9541.808, 13.4, 243.811, 3.94, 9.7, 34.2, 44.6, 
  "", 63.71, 0.646}, {"NAM", "Africa", "Namibia", "2021-03-17", 41546., 80., 
  156.429, 477., 3., 4.143, 16350.796, 31.485, 61.564, 187.728, 1.181, 1.63, 
  0.99, "", "", "", "", "", "", "", "", 544., 325490., 128.099, 0.214, 1363., 
  0.536, 0.115, 8.7, "samples tested", "", "", "", "", "", "", "", "", "", 
  42.59, 2.540916*^6, 3.078, 22., 3.552, 2.085, 9541.808, 13.4, 243.811, 
  3.94, 9.7, 34.2, 44.6, "", 63.71, 0.646}, {"NAM", "Africa", "Namibia", 
  "2021-03-18", 41684., 138., 150.429, 483., 6., 4.714, 16405.107, 54.311, 
  59.202, 190.089, 2.361, 1.855, 1., "", "", "", "", "", "", "", "", 1810., 
  327300., 128.812, 0.712, 1328., 0.523, 0.113, 8.8, "samples tested", 0., 
  0., "", "", "", 0., 0., "", "", 42.59, 2.540916*^6, 3.078, 22., 3.552, 
  2.085, 9541.808, 13.4, 243.811, 3.94, 9.7, 34.2, 44.6, "", 63.71, 0.646}, 
 {"NAM", "Africa", "Namibia", "2021-03-19", 41965., 281., 165., 486., 3., 
  4.286, 16515.697, 110.59, 64.937, 191.27, 1.181, 1.687, 1.01, "", "", "", 
  "", "", "", "", "", 2184., 329484., 129.671, 0.86, 1403., 0.552, 0.118, 
  8.5, "samples tested", "", "", "", "", 22., "", "", "", 9., 42.59, 
  2.540916*^6, 3.078, 22., 3.552, 2.085, 9541.808, 13.4, 243.811, 3.94, 9.7, 
  34.2, 44.6, "", 63.71, 0.646}, {"NAM", "Africa", "Namibia", "2021-03-20", 
  42203., 238., 168.286, 492., 6., 4.857, 16609.364, 93.667, 66.23, 193.631, 
  2.361, 1.912, 1.01, "", "", "", "", "", "", "", "", 2014., 331498., 
  130.464, 0.793, 1472., 0.579, 0.114, 8.7, "samples tested", "", "", "", "", 
  22., "", "", "", 9., 42.59, 2.540916*^6, 3.078, 22., 3.552, 2.085, 
  9541.808, 13.4, 243.811, 3.94, 9.7, 34.2, 44.6, "", 63.71, 0.646}, 
 {"NAM", "Africa", "Namibia", "2021-03-21", 42477., 274., 182.429, 492., 0., 
  4.857, 16717.2, 107.835, 71.796, 193.631, 0., 1.912, 1.01, "", "", "", "", 
  "", "", "", "", 1809., 333307., 131.176, 0.712, 1540., 0.606, 0.118, 8.4, 
  "samples tested", "", "", "", "", 22., "", "", "", 9., 42.59, 2.540916*^6, 
  3.078, 22., 3.552, 2.085, 9541.808, 13.4, 243.811, 3.94, 9.7, 34.2, 44.6, 
  "", 63.71, 0.646}, {"NAM", "Africa", "Namibia", "2021-03-22", 42653., 176., 
  175.571, 494., 2., 4.143, 16786.466, 69.266, 69.098, 194.418, 0.787, 1.63, 
  1., "", "", "", "", "", "", "", "", 1498., 334805., 131.765, 0.59, 1520., 
  0.598, 0.116, 8.7, "samples tested", "", "", "", "", 22., "", "", "", 9., 
  42.59, 2.540916*^6, 3.078, 22., 3.552, 2.085, 9541.808, 13.4, 243.811, 
  3.94, 9.7, 34.2, 44.6, "", 63.71, 0.646}, {"NAM", "Africa", "Namibia", 
  "2021-03-23", 42771., 118., 186.429, 498., 4., 3.429, 16832.906, 46.44, 
  73.371, 195.992, 1.574, 1.349, 1., "", "", "", "", "", "", "", "", 761., 
  335566., 132.065, 0.299, 1517., 0.597, 0.123, 8.1, "samples tested", "", 
  "", "", "", 22., "", "", "", 9., 42.59, 2.540916*^6, 3.078, 22., 3.552, 
  2.085, 9541.808, 13.4, 243.811, 3.94, 9.7, 34.2, 44.6, "", 63.71, 0.646}, 
 {"NAM", "Africa", "Namibia", "2021-03-24", 42864., 93., 188.286, 502., 4., 
  3.571, 16869.507, 36.601, 74.102, 197.567, 1.574, 1.406, 1., "", "", "", 
  "", "", "", "", "", 1072., 336638., 132.487, 0.422, 1593., 0.627, 0.118, 
  8.5, "samples tested", "", "", "", "", 22., "", "", "", 9., 42.59, 
  2.540916*^6, 3.078, 22., 3.552, 2.085, 9541.808, 13.4, 243.811, 3.94, 9.7, 
  34.2, 44.6, "", 63.71, 0.646}, {"NAM", "Africa", "Namibia", "2021-03-25", 
  43010., 146., 189.429, 502., 0., 2.714, 16926.966, 57.46, 74.551, 197.567, 
  0., 1.068, 1., "", "", "", "", "", "", "", "", 1381., 338019., 133.03, 
  0.544, 1531., 0.603, 0.124, 8.1, "samples tested", 152., 152., "", "", 22., 
  0.01, 0.01, "", 9., 42.59, 2.540916*^6, 3.078, 22., 3.552, 2.085, 9541.808, 
  13.4, 243.811, 3.94, 9.7, 34.2, 44.6, "", 63.71, 0.646}, 
 {"NAM", "Africa", "Namibia", "2021-03-26", 43179., 169., 173.429, 504., 2., 
  2.571, 16993.478, 66.511, 68.254, 198.354, 0.787, 1.012, 1., "", "", "", 
  "", "", "", "", "", 1560., 339579., 133.644, 0.614, 1442., 0.568, 0.12, 
  8.3, "samples tested", "", "", "", "", 51., "", "", "", 20., 42.59, 
  2.540916*^6, 3.078, 22., 3.552, 2.085, 9541.808, 13.4, 243.811, 3.94, 9.7, 
  34.2, 44.6, "", 63.71, 0.646}, {"NAM", "Africa", "Namibia", "2021-03-27", 
  43499., 320., 185.143, 508., 4., 2.286, 17119.417, 125.939, 72.865, 
  199.928, 1.574, 0.9, 1., "", "", "", "", "", "", "", "", 2082., 341661., 
  134.464, 0.819, 1452., 0.571, 0.128, 7.8, "samples tested", "", "", "", "", 
  80., "", "", "", 31., 42.59, 2.540916*^6, 3.078, 22., 3.552, 2.085, 
  9541.808, 13.4, 243.811, 3.94, 9.7, 34.2, 44.6, "", 63.71, 0.646}, 
 {"NAM", "Africa", "Namibia", "2021-03-28", 43632., 133., 165., 509., 1., 
  2.429, 17171.76, 52.343, 64.937, 200.321, 0.394, 0.956, 0.99, "", "", "", 
  "", "", "", "", "", 1388., 343049., 135.01, 0.546, 1392., 0.548, 0.119, 
  8.4, "samples tested", "", "", "", "", 109., "", "", "", 43., 42.59, 
  2.540916*^6, 3.078, 22., 3.552, 2.085, 9541.808, 13.4, 243.811, 3.94, 9.7, 
  34.2, 44.6, "", 63.71, 0.646}, {"NAM", "Africa", "Namibia", "2021-03-29", 
  43923., 291., 181.429, 513., 4., 2.714, 17286.286, 114.526, 71.403, 
  201.896, 1.574, 1.068, 0.99, "", "", "", "", "", "", "", "", 1733., 
  344782., 135.692, 0.682, 1425., 0.561, 0.127, 7.9, "samples tested", "", 
  "", "", "", 138., "", "", "", 54., 42.59, 2.540916*^6, 3.078, 22., 3.552, 
  2.085, 9541.808, 13.4, 243.811, 3.94, 9.7, 34.2, 44.6, "", 63.71, 0.646}, 
 {"NAM", "Africa", "Namibia", "2021-03-30", 44051., 128., 182.857, 520., 7., 
  3.143, 17336.661, 50.376, 71.965, 204.651, 2.755, 1.237, 0.98, "", "", "", 
  "", "", "", "", "", 969., 345751., 136.073, 0.381, 1455., 0.573, 0.126, 8., 
  "samples tested", "", "", "", "", 167., "", "", "", 66., 42.59, 
  2.540916*^6, 3.078, 22., 3.552, 2.085, 9541.808, 13.4, 243.811, 3.94, 9.7, 
  34.2, 44.6, "", 63.71, 0.646}, {"NAM", "Africa", "Namibia", "2021-03-31", 
  44139., 88., 182.143, 523., 3., 3., 17371.294, 34.633, 71.684, 205.831, 
  1.181, 1.181, 0.98, "", "", "", "", "", "", "", "", 1384., 347135., 
  136.618, 0.545, 1500., 0.59, 0.121, 8.2, "samples tested", 1501., 1501., 
  "", "", 196., 0.06, 0.06, "", 77., 42.59, 2.540916*^6, 3.078, 22., 3.552, 
  2.085, 9541.808, 13.4, 243.811, 3.94, 9.7, 34.2, 44.6, "", 63.71, 0.646}, 
 {"NAM", "Africa", "Namibia", "2021-04-01", 44374., 235., 194.857, 528., 5., 
  3.714, 17463.781, 92.486, 76.688, 207.799, 1.968, 1.462, 0.97, "", "", "", 
  "", "", "", "", "", 1919., 349054., 137.373, 0.755, 1576., 0.62, 0.124, 
  8.1, "samples tested", 1851., 1851., "", 350., 243., 0.07, 0.07, "", 96., 
  42.59, 2.540916*^6, 3.078, 22., 3.552, 2.085, 9541.808, 13.4, 243.811, 
  3.94, 9.7, 34.2, 44.6, "", 63.71, 0.646}, {"NAM", "Africa", "Namibia", 
  "2021-04-02", 44581., 207., 200.286, 531., 3., 3.857, 17545.247, 81.467, 
  78.824, 208.98, 1.181, 1.518, 0.96, "", "", "", "", "", "", "", "", 1231., 
  350285., 137.858, 0.484, 1529., 0.602, 0.131, 7.6, "samples tested", "", 
  "", "", "", 228., "", "", "", 90., 42.59, 2.540916*^6, 3.078, 22., 3.552, 
  2.085, 9541.808, 13.4, 243.811, 3.94, 9.7, 34.2, 44.6, "", 63.71, 0.646}, 
 {"NAM", "Africa", "Namibia", "2021-04-03", 44683., 102., 169.143, 533., 2., 
  3.571, 17585.39, 40.143, 66.568, 209.767, 0.787, 1.406, 0.95, "", "", "", 
  "", "", "", "", "", 1059., 351344., 138.275, 0.417, 1383., 0.544, 0.122, 
  8.2, "samples tested", 2094., 2094., "", "", 213., 0.08, 0.08, "", 84., 
  42.59, 2.540916*^6, 3.078, 22., 3.552, 2.085, 9541.808, 13.4, 243.811, 
  3.94, 9.7, 34.2, 44.6, "", 63.71, 0.646}, {"NAM", "Africa", "Namibia", 
  "2021-04-04", 44790., 107., 165.429, 537., 4., 4., 17627.501, 42.111, 
  65.106, 211.341, 1.574, 1.574, 0.95, "", "", "", "", "", "", "", "", 888., 
  352232., 138.624, 0.349, 1312., 0.516, 0.126, 7.9, "samples tested", "", 
  "", "", "", 193., "", "", "", 76., 42.59, 2.540916*^6, 3.078, 22., 3.552, 
  2.085, 9541.808, 13.4, 243.811, 3.94, 9.7, 34.2, 44.6, "", 63.71, 0.646}, 
 {"NAM", "Africa", "Namibia", "2021-04-05", 44886., 96., 137.571, 538., 1., 
  3.571, 17665.283, 37.782, 54.142, 211.735, 0.394, 1.406, 0.95, "", "", "", 
  "", "", "", "", "", 641., 352873., 138.876, 0.252, 1156., 0.455, 0.119, 
  8.4, "samples tested", "", "", "", "", 174., "", "", "", 68., 42.59, 
  2.540916*^6, 3.078, 22., 3.552, 2.085, 9541.808, 13.4, 243.811, 3.94, 9.7, 
  34.2, 44.6, "", 63.71, 0.646}, {"NAM", "Africa", "Namibia", "2021-04-06", 
  45008., 122., 136.714, 542., 4., 3.143, 17713.297, 48.014, 53.805, 213.309, 
  1.574, 1.237, 0.96, "", "", "", "", "", "", "", "", 1406., 354279., 139.43, 
  0.553, 1218., 0.479, 0.112, 8.9, "samples tested", "", "", "", "", 154., 
  "", "", "", 61., 42.59, 2.540916*^6, 3.078, 22., 3.552, 2.085, 9541.808, 
  13.4, 243.811, 3.94, 9.7, 34.2, 44.6, "", 63.71, 0.646}, 
 {"NAM", "Africa", "Namibia", "2021-04-07", 45039., 31., 128.571, 548., 6., 
  3.571, 17725.497, 12.2, 50.6, 215.67, 2.361, 1.406, 0.96, "", "", "", "", 
  "", "", "", "", 1222., 355501., 139.911, 0.481, 1195., 0.47, 0.108, 9.3, 
  "samples tested", "", "", "", "", 134., "", "", "", 53., 42.59, 
  2.540916*^6, 3.078, 22., 3.552, 2.085, 9541.808, 13.4, 243.811, 3.94, 9.7, 
  34.2, 44.6, "", 63.71, 0.646}, {"NAM", "Africa", "Namibia", "2021-04-08", 
  45054., 15., 97.143, 557., 9., 4.143, 17731.401, 5.903, 38.231, 219.212, 
  3.542, 1.63, 0.97, "", "", "", "", "", "", "", "", 959., 356460., 140.288, 
  0.377, 1058., 0.416, 0.092, 10.9, "samples tested", 2526., 2526., "", "", 
  96., 0.1, 0.1, "", 38., 42.59, 2.540916*^6, 3.078, 22., 3.552, 2.085, 
  9541.808, 13.4, 243.811, 3.94, 9.7, 34.2, 44.6, "", 63.71, 0.646}, 
 {"NAM", "Africa", "Namibia", "2021-04-09", 45193., 139., 87.429, 559., 2., 
  4., 17786.105, 54.705, 34.408, 219.999, 0.787, 1.574, 0.98, "", "", "", "", 
  "", "", "", "", 1841., 358301., 141.013, 0.725, 1145., 0.451, 0.076, 13.1, 
  "samples tested", "", "", "", "", 82., "", "", "", 32., 42.59, 2.540916*^6, 
  3.078, 22., 3.552, 2.085, 9541.808, 13.4, 243.811, 3.94, 9.7, 34.2, 44.6, 
  "", 63.71, 0.646}, {"NAM", "Africa", "Namibia", "2021-04-10", 45323., 130., 
  91.429, 564., 5., 4.429, 17837.268, 51.163, 35.983, 221.967, 1.968, 1.743, 
  1., "", "", "", "", "", "", "", "", 1593., 359894., 141.639, 0.627, 1221., 
  0.481, 0.075, 13.4, "samples tested", "", "", "", "", 69., "", "", "", 27., 
  42.59, 2.540916*^6, 3.078, 22., 3.552, 2.085, 9541.808, 13.4, 243.811, 
  3.94, 9.7, 34.2, 44.6, "", 63.71, 0.646}, {"NAM", "Africa", "Namibia", 
  "2021-04-11", 45527., 204., 105.286, 570., 6., 4.714, 17917.554, 80.286, 
  41.436, 224.329, 2.361, 1.855, 1.02, "", "", "", "", "", "", "", "", 1787., 
  361681., 142.343, 0.703, 1350., 0.531, 0.078, 12.8, "samples tested", 
  2598., 2598., "", "", 60., 0.1, 0.1, "", 24., 42.59, 2.540916*^6, 3.078, 
  22., 3.552, 2.085, 9541.808, 13.4, 243.811, 3.94, 9.7, 34.2, 44.6, "", 
  63.71, 0.646}, {"NAM", "Africa", "Namibia", "2021-04-12", 45787., 260., 
  128.714, 575., 5., 5.286, 18019.879, 102.325, 50.657, 226.296, 1.968, 2.08, 
  1.03, "", "", "", "", "", "", "", "", 1978., 363659., 143.121, 0.778, 
  1541., 0.606, 0.084, 12., "samples tested", 2875., 2875., "", 277., 87., 
  0.11, 0.11, "", 34., 42.59, 2.540916*^6, 3.078, 22., 3.552, 2.085, 
  9541.808, 13.4, 243.811, 3.94, 9.7, 34.2, 44.6, "", 63.71, 0.646}, 
 {"NAM", "Africa", "Namibia", "2021-04-13", 45949., 162., 134.429, 586., 11., 
  6.286, 18083.636, 63.757, 52.906, 230.625, 4.329, 2.474, 1.03, "", "", "", 
  "", "", "", "", "", 2527., 366186., 144.116, 0.995, 1701., 0.669, 0.079, 
  12.7, "samples tested", 3122., 3122., "", 247., 110., 0.12, 0.12, "", 43., 
  46.76, 2.540916*^6, 3.078, 22., 3.552, 2.085, 9541.808, 13.4, 243.811, 
  3.94, 9.7, 34.2, 44.6, "", 63.71, 0.646}, {"NAM", "Africa", "Namibia", 
  "2021-04-14", 46051., 102., 144.571, 592., 6., 6.286, 18123.779, 40.143, 
  56.897, 232.987, 2.361, 2.474, 1.03, "", "", "", "", "", "", "", "", "", 
  "", "", "", 1633., 0.643, 0.089, 11.3, "samples tested", 3282., 3282., "", 
  160., 120., 0.13, 0.13, "", 47., 46.76, 2.540916*^6, 3.078, 22., 3.552, 
  2.085, 9541.808, 13.4, 243.811, 3.94, 9.7, 34.2, 44.6, "", 63.71, 0.646}, 
 {"NAM", "Africa", "Namibia", "2021-04-15", 46185., 134., 161.571, 596., 4., 
  5.571, 18176.516, 52.737, 63.588, 234.561, 1.574, 2.193, 1.03, "", "", "", 
  "", "", "", "", "", "", 367677., 144.703, "", 1602., 0.63, 0.101, 9.9, 
  "samples tested", 3587., 3587., "", 305., 152., 0.14, 0.14, "", 60., 46.76, 
  2.540916*^6, 3.078, 22., 3.552, 2.085, 9541.808, 13.4, 243.811, 3.94, 9.7, 
  34.2, 44.6, "", 63.71, 0.646}, {"NAM", "Africa", "Namibia", "2021-04-16", 
  46330., 145., 162.429, 599., 3., 5.714, 18233.582, 57.066, 63.925, 235.742, 
  1.181, 2.249, 1.04, "", "", "", "", "", "", "", "", 1253., 368930., 
  145.196, 0.493, 1518., 0.597, 0.107, 9.3, "samples tested", 3993., 3993., 
  "", 406., 206., 0.16, 0.16, "", 81., 46.76, 2.540916*^6, 3.078, 22., 3.552, 
  2.085, 9541.808, 13.4, 243.811, 3.94, 9.7, 34.2, 44.6, "", 63.71, 0.646}, 
 {"NAM", "Africa", "Namibia", "2021-04-17", 46515., 185., 170.286, 602., 3., 
  5.429, 18306.39, 72.808, 67.017, 236.922, 1.181, 2.136, 1.04, "", "", "", 
  "", "", "", "", "", 1074., 370004., 145.618, 0.423, 1444., 0.568, 0.118, 
  8.5, "samples tested", 4493., 4493., "", 500., 274., 0.18, 0.18, "", 108., 
  46.76, 2.540916*^6, 3.078, 22., 3.552, 2.085, 9541.808, 13.4, 243.811, 
  3.94, 9.7, 34.2, 44.6, "", 63.71, 0.646}, {"NAM", "Africa", "Namibia", 
  "2021-04-18", 46655., 140., 161.143, 604., 2., 4.857, 18361.489, 55.098, 
  63.419, 237.71, 0.787, 1.912, 1.05, "", "", "", "", "", "", "", "", 1062., 
  371066., 146.036, 0.418, 1341., 0.528, 0.12, 8.3, "samples tested", 4620., 
  4620., "", 127., 289., 0.18, 0.18, "", 114., 46.76, 2.540916*^6, 3.078, 
  22., 3.552, 2.085, 9541.808, 13.4, 243.811, 3.94, 9.7, 34.2, 44.6, "", 
  63.71, 0.646}, {"NAM", "Africa", "Namibia", "2021-04-19", 46773., 118., 
  140.857, 604., 0., 4.143, 18407.928, 46.44, 55.436, 237.71, 0., 1.63, 1.05, 
  "", "", "", "", "", "", "", "", 1122., 372188., 146.478, 0.442, 1218., 
  0.479, 0.116, 8.6, "samples tested", 4748., 4620., 128., 128., 268., 0.19, 
  0.18, 0.01, 105., 46.76, 2.540916*^6, 3.078, 22., 3.552, 2.085, 9541.808, 
  13.4, 243.811, 3.94, 9.7, 34.2, 44.6, "", 63.71, 0.646}, 
 {"NAM", "Africa", "Namibia", "2021-04-20", 46875., 102., 132.286, 608., 4., 
  3.143, 18448.071, 40.143, 52.062, 239.284, 1.574, 1.237, 1.06, "", "", "", 
  "", "", "", "", "", 1481., 373669., 147.061, 0.583, 1069., 0.421, 0.124, 
  8.1, "samples tested", 5699., 5536., 163., 951., 368., 0.22, 0.22, 0.01, 
  145., 46.76, 2.540916*^6, 3.078, 22., 3.552, 2.085, 9541.808, 13.4, 
  243.811, 3.94, 9.7, 34.2, 44.6, "", 63.71, 0.646}, 
 {"NAM", "Africa", "Namibia", "2021-04-21", 46954., 79., 129., 609., 1., 
  2.429, 18479.163, 31.091, 50.769, 239.677, 0.394, 0.956, 1.07, "", "", "", 
  "", "", "", "", "", 1273., 374942., 147.562, 0.501, 1144., 0.45, 0.113, 
  8.9, "samples tested", 6237., 5998., 239., 538., 422., 0.25, 0.24, 0.01, 
  166., 46.76, 2.540916*^6, 3.078, 22., 3.552, 2.085, 9541.808, 13.4, 
  243.811, 3.94, 9.7, 34.2, 44.6, "", 63.71, 0.646}, 
 {"NAM", "Africa", "Namibia", "2021-04-22", 47172., 218., 141., 616., 7., 
  2.857, 18564.958, 85.796, 55.492, 242.432, 2.755, 1.124, 1.08, "", "", "", 
  "", "", "", "", "", 1375., 376317., 148.103, 0.541, 1234., 0.486, 0.114, 
  8.8, "samples tested", 7417., 7120., 297., 1180., 547., 0.29, 0.28, 0.01, 
  215., 46.76, 2.540916*^6, 3.078, 22., 3.552, 2.085, 9541.808, 13.4, 
  243.811, 3.94, 9.7, 34.2, 44.6, "", 63.71, 0.646}, 
 {"NAM", "Africa", "Namibia", "2021-04-23", 47383., 211., 150.429, 622., 6., 
  3.286, 18647.999, 83.041, 59.202, 244.794, 2.361, 1.293, 1.08, "", "", "", 
  "", "", "", "", "", 1928., 378245., 148.862, 0.759, 1331., 0.524, 0.113, 
  8.8, "samples tested", 9955., 9460., 495., 2538., 852., 0.39, 0.37, 0.02, 
  335., 46.76, 2.540916*^6, 3.078, 22., 3.552, 2.085, 9541.808, 13.4, 
  243.811, 3.94, 9.7, 34.2, 44.6, "", 63.71, 0.646}, 
 {"NAM", "Africa", "Namibia", "2021-04-24", 47671., 288., 165.143, 624., 2., 
  3.143, 18761.344, 113.345, 64.993, 245.581, 0.787, 1.237, 1.09, "", "", "", 
  "", "", "", "", "", 1843., 380088., 149.587, 0.725, 1441., 0.567, 0.115, 
  8.7, "samples tested", 12550., 11692., 858., 2595., 1151., 0.49, 0.46, 
  0.03, 453., 46.76, 2.540916*^6, 3.078, 22., 3.552, 2.085, 9541.808, 13.4, 
  243.811, 3.94, 9.7, 34.2, 44.6, "", 63.71, 0.646}, 
 {"NAM", "Africa", "Namibia", "2021-04-25", 47776., 105., 160.143, 625., 1., 
  3., 18802.668, 41.324, 63.026, 245.974, 0.394, 1.181, 1.09, "", "", "", "", 
  "", "", "", "", 1094., 381182., 150.018, 0.431, 1445., 0.569, 0.111, 9., 
  "samples tested", 12833., 11971., 862., 283., 1173., 0.51, 0.47, 0.03, 
  462., 46.76, 2.540916*^6, 3.078, 22., 3.552, 2.085, 9541.808, 13.4, 
  243.811, 3.94, 9.7, 34.2, 44.6, "", 63.71, 0.646}, 
 {"NAM", "Africa", "Namibia", "2021-04-26", 47941., 165., 166.857, 628., 3., 
  3.429, 18867.605, 64.937, 65.668, 247.155, 1.181, 1.349, 1.09, "", "", "", 
  "", "", "", "", "", 1003., 382185., 150.412, 0.395, 1428., 0.562, 0.117, 
  8.6, "samples tested", "", "", "", "", 1497., "", "", "", 589., 46.76, 
  2.540916*^6, 3.078, 22., 3.552, 2.085, 9541.808, 13.4, 243.811, 3.94, 9.7, 
  34.2, 44.6, "", 63.71, 0.646}, {"NAM", "Africa", "Namibia", "2021-04-27", 
  48011., 70., 162.286, 634., 6., 3.714, 18895.154, 27.549, 63.869, 249.516, 
  2.361, 1.462, 1.09, "", "", "", "", "", "", "", "", 622., 382807., 150.657, 
  0.245, 1305., 0.514, 0.124, 8., "samples tested", "", "", "", "", 1702., 
  "", "", "", 670., 46.76, 2.540916*^6, 3.078, 22., 3.552, 2.085, 9541.808, 
  13.4, 243.811, 3.94, 9.7, 34.2, 44.6, "", 63.71, 0.646}, 
 {"NAM", "Africa", "Namibia", "2021-04-28", 48177., 166., 174.714, 638., 4., 
  4.143, 18960.485, 65.331, 68.76, 251.091, 1.574, 1.63, 1.09, "", "", "", 
  "", "", "", "", "", 1961., 384768., 151.429, 0.772, 1404., 0.553, 0.124, 
  8., "samples tested", 20005., 18837., 1168., "", 1967., 0.79, 0.74, 0.05, 
  774., 46.76, 2.540916*^6, 3.078, 22., 3.552, 2.085, 9541.808, 13.4, 
  243.811, 3.94, 9.7, 34.2, 44.6, "", 63.71, 0.646}, 
 {"NAM", "Africa", "Namibia", "2021-04-29", 48177., 0., 143.571, 638., 0., 
  3.143, 18960.485, 0., 56.504, 251.091, 0., 1.237, 1.1, "", "", "", "", "", 
  "", "", "", 1805., 386573., 152.139, 0.71, 1465., 0.577, 0.098, 10.2, 
  "samples tested", "", "", "", "", 1920., "", "", "", 756., 46.76, 
  2.540916*^6, 3.078, 22., 3.552, 2.085, 9541.808, 13.4, 243.811, 3.94, 9.7, 
  34.2, 44.6, "", 63.71, 0.646}, {"NAM", "Africa", "Namibia", "2021-04-30", 
  48351., 174., 138.286, 642., 4., 2.857, 19028.964, 68.479, 54.424, 252.665, 
  1.574, 1.124, 1.12, "", "", "", "", "", "", "", "", 2001., 388574., 
  152.927, 0.788, 1476., 0.581, 0.094, 10.7, "samples tested", 21707., 
  20315., 1392., "", 1679., 0.85, 0.8, 0.05, 661., 46.76, 2.540916*^6, 3.078, 
  22., 3.552, 2.085, 9541.808, 13.4, 243.811, 3.94, 9.7, 34.2, 44.6, "", 
  63.71, 0.646}, {"NAM", "Africa", "Namibia", "2021-05-01", 48654., 303., 
  140.429, 643., 1., 2.714, 19148.213, 119.248, 55.267, 253.058, 0.394, 
  1.068, 1.13, "", "", "", "", "", "", "", "", "", "", "", "", 1389., 0.547, 
  0.101, 9.9, "samples tested", 25048., 23425., 1623., 3341., 1785., 0.99, 
  0.92, 0.06, 703., 46.76, 2.540916*^6, 3.078, 22., 3.552, 2.085, 9541.808, 
  13.4, 243.811, 3.94, 9.7, 34.2, 44.6, "", 63.71, 0.646}, 
 {"NAM", "Africa", "Namibia", "2021-05-02", 48654., 0., 125.429, 643., 0., 
  2.571, 19148.213, 0., 49.364, 253.058, 0., 1.012, 1.14, "", "", "", "", "", 
  "", "", "", "", "", "", "", 1409., 0.555, 0.089, 11.2, "samples tested", 
  "", "", "", "", 1900., "", "", "", 748., 46.76, 2.540916*^6, 3.078, 22., 
  3.552, 2.085, 9541.808, 13.4, 243.811, 3.94, 9.7, 34.2, 44.6, "", 63.71, 
  0.646}, {"NAM", "Africa", "Namibia", "2021-05-03", 48654., 0., 101.857, 
  643., 0., 2.143, 19148.213, 0., 40.087, 253.058, 0., 0.843, 1.16, "", "", 
  "", "", "", "", "", "", "", "", "", "", 1443., 0.568, 0.071, 14.2, 
  "samples tested", "", "", "", "", 1714., "", "", "", 675., 46.76, 
  2.540916*^6, 3.078, 22., 3.552, 2.085, 9541.808, 13.4, 243.811, 3.94, 9.7, 
  34.2, 44.6, "", 63.71, 0.646}, {"NAM", "Africa", "Namibia", "2021-05-04", 
  48654., 0., 91.857, 643., 0., 1.286, 19148.213, 0., 36.151, 253.058, 0., 
  0.506, 1.19, "", "", "", "", "", "", "", "", "", "", "", "", 1531., 0.603, 
  0.06, 16.7, "samples tested", "", "", "", "", 1528., "", "", "", 601., 
  46.76, 2.540916*^6, 3.078, 22., 3.552, 2.085, 9541.808, 13.4, 243.811, 
  3.94, 9.7, 34.2, 44.6, "", 63.71, 0.646}, {"NAM", "Africa", "Namibia", 
  "2021-05-05", 49323., 669., 163.714, 667., 24., 4.143, 19411.504, 263.291, 
  64.431, 262.504, 9.445, 1.63, 1.23, "", "", "", "", "", "", "", "", "", 
  394758., 155.361, "", 1427., 0.562, 0.115, 8.7, "samples tested", 29397., 
  27648., 1749., "", 1342., 1.16, 1.09, 0.07, 528., 46.76, 2.540916*^6, 
  3.078, 22., 3.552, 2.085, 9541.808, 13.4, 243.811, 3.94, 9.7, 34.2, 44.6, 
  "", 63.71, 0.646}, {"NAM", "Africa", "Namibia", "2021-05-06", 49460., 137., 
  183.286, 674., 7., 5.143, 19465.421, 53.918, 72.134, 265.259, 2.755, 2.024, 
  1.22, "", "", "", "", "", "", "", "", 1251., 396009., 155.853, 0.492, 
  1348., 0.531, 0.136, 7.4, "samples tested", 34657., 32698., 1959., 5260., 
  1972., 1.36, 1.29, 0.08, 776., 46.76, 2.540916*^6, 3.078, 22., 3.552, 
  2.085, 9541.808, 13.4, 243.811, 3.94, 9.7, 34.2, 44.6, "", 63.71, 0.646}, 
 {"NAM", "Africa", "Namibia", "2021-05-07", 49552., 92., 171.571, 682., 8., 
  5.714, 19501.629, 36.207, 67.523, 268.407, 3.148, 2.249, 1.21, "", "", "", 
  "", "", "", "", "", 1263., 397272., 156.35, 0.497, 1243., 0.489, 0.138, 
  7.2, "samples tested", 36417., 34346., 2071., 1760., 2101., 1.43, 1.35, 
  0.08, 827., 46.76, 2.540916*^6, 3.078, 22., 3.552, 2.085, 9541.808, 13.4, 
  243.811, 3.94, 9.7, 34.2, 44.6, "", 63.71, 0.646}, 
 {"NAM", "Africa", "Namibia", "2021-05-08", 49893., 341., 177., 683., 1., 
  5.714, 19635.832, 134.204, 69.66, 268.801, 0.394, 2.249, 1.2, "", "", "", 
  "", "", "", "", "", 2292., 399564., 157.252, 0.902, 1393., 0.548, 0.127, 
  7.9, "samples tested", 39878., 37578., 2300., 3461., 2119., 1.57, 1.48, 
  0.09, 834., 46.76, 2.540916*^6, 3.078, 22., 3.552, 2.085, 9541.808, 13.4, 
  243.811, 3.94, 9.7, 34.2, 44.6, "", 63.71, 0.646}, 
 {"NAM", "Africa", "Namibia", "2021-05-09", 50070., 177., 202.286, 689., 6., 
  6.571, 19705.492, 69.66, 79.611, 271.162, 2.361, 2.586, 1.2, "", "", "", 
  "", "", "", "", "", 1131., 400695., 157.697, 0.445, 1378., 0.542, 0.147, 
  6.8, "samples tested", 40120., 37819., 2301., 242., 1998., 1.58, 1.49, 
  0.09, 786., 46.76, 2.540916*^6, 3.078, 22., 3.552, 2.085, 9541.808, 13.4, 
  243.811, 3.94, 9.7, 34.2, 44.6, "", 63.71, 0.646}, 
 {"NAM", "Africa", "Namibia", "2021-05-10", 50209., 139., 222.143, 691., 2., 
  6.857, 19760.197, 54.705, 87.426, 271.949, 0.787, 2.699, 1.19, "", "", "", 
  "", "", "", "", "", 775., 401470., 158.002, 0.305, 1312., 0.516, 0.169, 
  5.9, "samples tested", 41675., 39339., 2336., 1555., 2065., 1.64, 1.55, 
  0.09, 813., 46.76, 2.540916*^6, 3.078, 22., 3.552, 2.085, 9541.808, 13.4, 
  243.811, 3.94, 9.7, 34.2, 44.6, "", 63.71, 0.646}, 
 {"NAM", "Africa", "Namibia", "2021-05-11", 50301., 92., 235.286, 696., 5., 
  7.571, 19796.404, 36.207, 92.599, 273.917, 1.968, 2.98, 1.19, "", "", "", 
  "", "", "", "", "", 1171., 402641., 158.463, 0.461, 1303., 0.513, 0.181, 
  5.5, "samples tested", 44586., 42088., 2498., 2911., 2325., 1.75, 1.66, 
  0.1, 915., 46.76, 2.540916*^6, 3.078, 22., 3.552, 2.085, 9541.808, 13.4, 
  243.811, 3.94, 9.7, 34.2, 44.6, "", 63.71, 0.646}, 
 {"NAM", "Africa", "Namibia", "2021-05-12", 50515., 214., 170.286, 702., 6., 
  5., 19880.626, 84.222, 67.017, 276.278, 2.361, 1.968, 1.18, "", "", "", "", 
  "", "", "", "", 1891., 404532., 159.207, 0.744, 1396., 0.549, 0.122, 8.2, 
  "samples tested", 47182., 44579., 2603., 2596., 2541., 1.86, 1.75, 0.1, 
  1000., 46.76, 2.540916*^6, 3.078, 22., 3.552, 2.085, 9541.808, 13.4, 
  243.811, 3.94, 9.7, 34.2, 44.6, "", 63.71, 0.646}, 
 {"NAM", "Africa", "Namibia", "2021-05-13", 50733., 218., 181.857, 704., 2., 
  4.286, 19966.422, 85.796, 71.571, 277.065, 0.787, 1.687, 1.19, "", "", "", 
  "", "", "", "", "", 1561., 406093., 159.821, 0.614, 1441., 0.567, 0.126, 
  7.9, "samples tested", 47626., 45003., 2623., 444., 1853., 1.87, 1.77, 0.1, 
  729., 46.76, 2.540916*^6, 3.078, 22., 3.552, 2.085, 9541.808, 13.4, 
  243.811, 3.94, 9.7, 34.2, 44.6, "", 63.71, 0.646}, 
 {"NAM", "Africa", "Namibia", "2021-05-14", 50733., 0., 168.714, 704., 0., 
  3.143, 19966.422, 0., 66.399, 277.065, 0., 1.237, 1.19, "", "", "", "", "", 
  "", "", "", "", "", "", "", 1471., 0.579, 0.115, 8.7, "samples tested", 
  50361., 47632., 2729., 2735., 1992., 1.98, 1.87, 0.11, 784., 46.76, 
  2.540916*^6, 3.078, 22., 3.552, 2.085, 9541.808, 13.4, 243.811, 3.94, 9.7, 
  34.2, 44.6, "", 63.71, 0.646}, {"NAM", "Africa", "Namibia", "2021-05-15", 
  50949., 216., 150.857, 705., 1., 3.143, 20051.43, 85.009, 59.371, 277.459, 
  0.394, 1.237, 1.2, "", "", "", "", "", "", "", "", "", 409042., 160.982, 
  "", 1354., 0.533, 0.111, 9., "samples tested", 53163., 50222., 2941., 
  2802., 1898., 2.09, 1.98, 0.12, 747., 46.76, 2.540916*^6, 3.078, 22., 
  3.552, 2.085, 9541.808, 13.4, 243.811, 3.94, 9.7, 34.2, 44.6, "", 63.71, 
  0.646}, {"NAM", "Africa", "Namibia", "2021-05-16", 51218., 269., 164., 
  718., 13., 4.143, 20157.298, 105.867, 64.544, 282.575, 5.116, 1.63, 1.21, 
  "", "", "", "", "", "", "", "", 845., 409887., 161.315, 0.333, 1313., 
  0.517, 0.125, 8., "samples tested", 53402., 50339., 3063., 239., 1897., 
  2.1, 1.98, 0.12, 747., 46.76, 2.540916*^6, 3.078, 22., 3.552, 2.085, 
  9541.808, 13.4, 243.811, 3.94, 9.7, 34.2, 44.6, "", 63.71, 0.646}, 
 {"NAM", "Africa", "Namibia", "2021-05-17", 51390., 172., 168.714, 723., 5., 
  4.571, 20224.99, 67.692, 66.399, 284.543, 1.968, 1.799, 1.23, "", "", "", 
  "", "", "", "", "", 1596., 411483., 161.943, 0.628, 1430., 0.563, 0.118, 
  8.5, "samples tested", 53849., 50784., 3065., 447., 1739., 2.12, 2., 0.12, 
  684., 46.76, 2.540916*^6, 3.078, 22., 3.552, 2.085, 9541.808, 13.4, 
  243.811, 3.94, 9.7, 34.2, 44.6, "", 63.71, 0.646}, 
 {"NAM", "Africa", "Namibia", "2021-05-18", 51636., 246., 190.714, 733., 10., 
  5.286, 20321.805, 96.815, 75.057, 288.479, 3.936, 2.08, 1.24, "", "", "", 
  "", "", "", "", "", 1694., 413177., 162.609, 0.667, 1505., 0.592, 0.127, 
  7.9, "samples tested", 56996., 53578., 3418., 3147., 1773., 2.24, 2.11, 
  0.13, 698., 42.59, 2.540916*^6, 3.078, 22., 3.552, 2.085, 9541.808, 13.4, 
  243.811, 3.94, 9.7, 34.2, 44.6, "", 63.71, 0.646}, 
 {"NAM", "Africa", "Namibia", "2021-05-19", 51827., 191., 187.429, 739., 6., 
  5.286, 20396.975, 75.17, 73.764, 290.84, 2.361, 2.08, 1.24, "", "", "", "", 
  "", "", "", "", 1592., 414769., 163.236, 0.627, 1462., 0.575, 0.128, 7.8, 
  "samples tested", 60539., 56759., 3780., 3543., 1908., 2.38, 2.23, 0.15, 
  751., 42.59, 2.540916*^6, 3.078, 22., 3.552, 2.085, 9541.808, 13.4, 
  243.811, 3.94, 9.7, 34.2, 44.6, "", 63.71, 0.646}, 
 {"NAM", "Africa", "Namibia", "2021-05-20", 51827., 0., 156.286, 739., 0., 
  5., 20396.975, 0., 61.508, 290.84, 0., 1.968, 1.25, "", "", "", "", "", "", 
  "", "", "", "", "", "", 1512., 0.595, 0.103, 9.7, "samples tested", "", "", 
  "", "", 2234., "", "", "", 879., 42.59, 2.540916*^6, 3.078, 22., 3.552, 
  2.085, 9541.808, 13.4, 243.811, 3.94, 9.7, 34.2, 44.6, "", 63.71, 0.646}, 
 {"NAM", "Africa", "Namibia", "2021-05-21", 52433., 606., 242.857, 759., 20., 
  7.857, 20635.472, 238.497, 95.579, 298.711, 7.871, 3.092, 1.27, "", "", "", 
  "", "", "", "", "", "", 418584., 164.737, "", 1574., 0.619, 0.154, 6.5, 
  "samples tested", 65988., 60809., 5179., "", 2232., 2.6, 2.39, 0.2, 878., 
  42.59, 2.540916*^6, 3.078, 22., 3.552, 2.085, 9541.808, 13.4, 243.811, 
  3.94, 9.7, 34.2, 44.6, "", 63.71, 0.646}, {"NAM", "Africa", "Namibia", 
  "2021-05-22", 52712., 279., 251.857, 763., 4., 8.286, 20745.275, 109.803, 
  99.121, 300.285, 1.574, 3.261, 1.27, "", "", "", "", "", "", "", "", 1777., 
  420361., 165.437, 0.699, 1617., 0.636, 0.156, 6.4, "samples tested", 
  66759., 61086., 5673., 771., 1942., 2.63, 2.4, 0.22, 764., 42.59, 
  2.540916*^6, 3.078, 22., 3.552, 2.085, 9541.808, 13.4, 243.811, 3.94, 9.7, 
  34.2, 44.6, "", 63.71, 0.646}, {"NAM", "Africa", "Namibia", "2021-05-23", 
  52946., 234., 246.857, 765., 2., 6.714, 20837.367, 92.093, 97.153, 301.073, 
  0.787, 2.642, 1.27, "", "", "", "", "", "", "", "", 1323., 421684., 
  165.957, 0.521, 1685., 0.663, 0.147, 6.8, "samples tested", 67659., 61986., 
  5673., 900., 2037., 2.66, 2.44, 0.22, 802., 42.59, 2.540916*^6, 3.078, 22., 
  3.552, 2.085, 9541.808, 13.4, 243.811, 3.94, 9.7, 34.2, 44.6, "", 63.71, 
  0.646}, {"NAM", "Africa", "Namibia", "2021-05-24", 53207., 261., 259.571, 
  774., 9., 7.286, 20940.086, 102.719, 102.157, 304.615, 3.542, 2.867, 1.28, 
  "", "", "", "", "", "", "", "", 1094., 422778., 166.388, 0.431, 1614., 
  0.635, 0.161, 6.2, "samples tested", "", "", "", "", 2123., "", "", "", 
  836., 42.59, 2.540916*^6, 3.078, 22., 3.552, 2.085, 9541.808, 13.4, 
  243.811, 3.94, 9.7, 34.2, 44.6, "", 63.71, 0.646}, 
 {"NAM", "Africa", "Namibia", "2021-05-25", 53432., 225., 256.571, 779., 5., 
  6.571, 21028.637, 88.551, 100.976, 306.582, 1.968, 2.586, 1.28, "", "", "", 
  "", "", "", "", "", 1242., 424020., 166.877, 0.489, 1549., 0.61, 0.166, 6., 
  "samples tested", 69765., 63309., 6456., "", 1824., 2.75, 2.49, 0.25, 718., 
  45.37, 2.540916*^6, 3.078, 22., 3.552, 2.085, 9541.808, 13.4, 243.811, 
  3.94, 9.7, 34.2, 44.6, "", 63.71, 0.646}, {"NAM", "Africa", "Namibia", 
  "2021-05-26", 53603., 171., 253.714, 789., 10., 7.143, 21095.935, 67.299, 
  99.852, 310.518, 3.936, 2.811, 1.28, "", "", "", "", "", "", "", "", 723., 
  424743., 167.161, 0.285, 1425., 0.561, 0.178, 5.6, "samples tested", 
  72533., 65037., 7496., 2768., 1713., 2.85, 2.56, 0.3, 674., 45.37, 
  2.540916*^6, 3.078, 22., 3.552, 2.085, 9541.808, 13.4, 243.811, 3.94, 9.7, 
  34.2, 44.6, "", 63.71, 0.646}, {"NAM", "Africa", "Namibia", "2021-05-27", 
  53903., 300., 296.571, 795., 6., 8., 21214.003, 118.068, 116.718, 312.879, 
  2.361, 3.148, 1.29, "", "", "", "", "", "", "", "", 2131., 426874., 168., 
  0.839, 1457., 0.573, 0.204, 4.9, "samples tested", 74662., 66344., 8318., 
  2129., 1628., 2.94, 2.61, 0.33, 641., 45.37, 2.540916*^6, 3.078, 22., 
  3.552, 2.085, 9541.808, 13.4, 243.811, 3.94, 9.7, 34.2, 44.6, "", 63.71, 
  0.646}, {"NAM", "Africa", "Namibia", "2021-05-28", 54268., 365., 262.143, 
  807., 12., 6.857, 21357.652, 143.649, 103.169, 317.602, 4.723, 2.699, 1.3, 
  "", "", "", "", "", "", "", "", 2033., 428907., 168.8, 0.8, 1475., 0.58, 
  0.178, 5.6, "samples tested", "", "", "", "", 1361., "", "", "", 536., 
  45.37, 2.540916*^6, 3.078, 22., 3.552, 2.085, 9541.808, 13.4, 243.811, 
  3.94, 9.7, 34.2, 44.6, "", 63.71, 0.646}, {"NAM", "Africa", "Namibia", 
  "2021-05-29", 54659., 391., 278.143, 818., 11., 7.857, 21511.534, 153.882, 
  109.466, 321.931, 4.329, 3.092, 1.31, "", "", "", "", "", "", "", "", 
  2103., 431010., 169.628, 0.828, 1521., 0.599, 0.183, 5.5, "samples tested", 
  76370., 67593., 8777., "", 1373., 3.01, 2.66, 0.35, 540., 45.37, 
  2.540916*^6, 3.078, 22., 3.552, 2.085, 9541.808, 13.4, 243.811, 3.94, 9.7, 
  34.2, 44.6, "", 63.71, 0.646}, {"NAM", "Africa", "Namibia", "2021-05-30", 
  55141., 482., 313.571, 824., 6., 8.429, 21701.229, 189.695, 123.409, 
  324.292, 2.361, 3.317, 1.32, "", "", "", "", "", "", "", "", 2417., 
  433427., 170.579, 0.951, 1678., 0.66, 0.187, 5.4, "samples tested", 76578., 
  67706., 8872., 208., 1274., 3.01, 2.66, 0.35, 501., 45.37, 2.540916*^6, 
  3.078, 22., 3.552, 2.085, 9541.808, 13.4, 243.811, 3.94, 9.7, 34.2, 44.6, 
  "", 63.71, 0.646}, {"NAM", "Africa", "Namibia", "2021-05-31", 55549., 408., 
  334.571, 830., 6., 8., 21861.801, 160.572, 131.674, 326.654, 2.361, 3.148, 
  1.33, "", "", "", "", "", "", "", "", 2234., 435661., 171.458, 0.879, 
  1840., 0.724, 0.182, 5.5, "samples tested", 76949., 67864., 9085., 371., 
  1177., 3.03, 2.67, 0.36, 463., 35.19, 2.540916*^6, 3.078, 22., 3.552, 
  2.085, 9541.808, 13.4, 243.811, 3.94, 9.7, 34.2, 44.6, "", 63.71, 0.646}, 
 {"NAM", "Africa", "Namibia", "2021-06-01", 55812., 263., 340., 854., 24., 
  10.714, 21965.307, 103.506, 133.81, 336.099, 9.445, 4.217, 1.33, "", "", 
  "", "", "", "", "", "", 1297., 436958., 171.969, 0.51, 1848., 0.727, 0.184, 
  5.4, "samples tested", 78720., 69146., 9574., 1771., 1279., 3.1, 2.72, 
  0.38, 503., 35.19, 2.540916*^6, 3.078, 22., 3.552, 2.085, 9541.808, 13.4, 
  243.811, 3.94, 9.7, 34.2, 44.6, "", 63.71, 0.646}, 
 {"NAM", "Africa", "Namibia", "2021-06-02", 56264., 452., 380.143, 865., 11., 
  10.857, 22143.196, 177.889, 149.609, 340.428, 4.329, 4.273, 1.34, "", "", 
  "", "", "", "", "", "", 1502., 438460., 172.56, 0.591, 1960., 0.771, 0.194, 
  5.2, "samples tested", 80585., 70585., 10000., 1865., 1150., 3.17, 2.78, 
  0.39, 453., 35.19, 2.540916*^6, 3.078, 22., 3.552, 2.085, 9541.808, 13.4, 
  243.811, 3.94, 9.7, 34.2, 44.6, "", 63.71, 0.646}, 
 {"NAM", "Africa", "Namibia", "2021-06-03", 56981., 717., 439.714, 877., 12., 
  11.714, 22425.377, 282.182, 173.053, 345.151, 4.723, 4.61, 1.34, "", "", 
  "", "", "", "", "", "", 3146., 441606., 173.798, 1.238, 2105., 0.828, 
  0.209, 4.8, "samples tested", 82907., 72371., 10536., 2322., 1178., 3.26, 
  2.85, 0.41, 464., 35.19, 2.540916*^6, 3.078, 22., 3.552, 2.085, 9541.808, 
  13.4, 243.811, 3.94, 9.7, 34.2, 44.6, "", 63.71, 0.646}, 
 {"NAM", "Africa", "Namibia", "2021-06-04", 57577., 596., 472.714, 899., 22., 
  13.143, 22659.938, 234.561, 186.041, 353.809, 8.658, 5.172, 1.34, "", "", 
  "", "", "", "", "", "", 2239., 443845., 174.679, 0.881, 2134., 0.84, 0.222, 
  4.5, "samples tested", 85243., 74110., 11133., 2336., 1390., 3.35, 2.92, 
  0.44, 547., 35.19, 2.540916*^6, 3.078, 22., 3.552, 2.085, 9541.808, 13.4, 
  243.811, 3.94, 9.7, 34.2, 44.6, "", 63.71, 0.646}, 
 {"NAM", "Africa", "Namibia", "2021-06-05", 58057., 480., 485.429, 905., 6., 
  12.429, 22848.847, 188.908, 191.045, 356.171, 2.361, 4.891, 1.34, "", "", 
  "", "", "", "", "", "", 2719., 446564., 175.749, 1.07, 2222., 0.874, 0.218, 
  4.6, "samples tested", 87457., 75964., 11493., 2214., 1584., 3.44, 2.99, 
  0.45, 623., 35.19, 2.540916*^6, 3.078, 22., 3.552, 2.085, 9541.808, 13.4, 
  243.811, 3.94, 9.7, 34.2, 44.6, "", 63.71, 0.646}, 
 {"NAM", "Africa", "Namibia", "2021-06-06", 58707., 650., 509.429, 912., 7., 
  12.571, 23104.66, 255.813, 200.49, 358.926, 2.755, 4.948, 1.34, "", "", "", 
  "", "", "", "", "", 2328., 448892., 176.665, 0.916, 2209., 0.869, 0.231, 
  4.3, "samples tested", "", "", "", "", "", "", "", "", "", 35.19, 
  2.540916*^6, 3.078, 22., 3.552, 2.085, 9541.808, 13.4, 243.811, 3.94, 9.7, 
  34.2, 44.6, "", 63.71, 0.646}, {"NAM", "Africa", "Namibia", "2021-06-07", 
  59092., 385., 506.143, 920., 8., 12.857, 23256.18, 151.52, 199.197, 
  362.074, 3.148, 5.06, "", "", "", "", "", "", "", "", "", "", "", "", "", 
  "", "", "", "", "", "", "", "", "", "", "", "", "", "", 35.19, 2.540916*^6, 
  3.078, 22., 3.552, 2.085, 9541.808, 13.4, 243.811, 3.94, 9.7, 34.2, 44.6, 
  "", 63.71, 0.646}, {"NRU", "Oceania", "Nauru", "2021-04-08", "", "", "", 
  "", "", "", "", "", "", "", "", "", "", "", "", "", "", "", "", "", "", "", 
  "", "", "", "", "", "", "", "", 0., 0., "", "", "", 0., 0., "", "", "", 
  10834., 682.45, "", "", "", 12895.635, "", "", 24.07, 43., 36.9, "", 5., 
  59.96, ""}, {"NRU", "Oceania", "Nauru", "2021-04-09", "", "", "", "", "", 
  "", "", "", "", "", "", "", "", "", "", "", "", "", "", "", "", "", "", "", 
  "", "", "", "", "", "", 168., 168., "", 168., 168., 1.55, 1.55, "", 15507., 
  "", 10834., 682.45, "", "", "", 12895.635, "", "", 24.07, 43., 36.9, "", 
  5., 59.96, ""}, {"NRU", "Oceania", "Nauru", "2021-04-10", "", "", "", "", 
  "", "", "", "", "", "", "", "", "", "", "", "", "", "", "", "", "", "", "", 
  "", "", "", "", "", "", "", "", "", "", "", 108., "", "", "", 9969., "", 
  10834., 682.45, "", "", "", 12895.635, "", "", 24.07, 43., 36.9, "", 5., 
  59.96, ""}, {"NRU", "Oceania", "Nauru", "2021-04-11", "", "", "", "", "", 
  "", "", "", "", "", "", "", "", "", "", "", "", "", "", "", "", "", "", "", 
  "", "", "", "", "", "", "", "", "", "", 88., "", "", "", 8123., "", 10834., 
  682.45, "", "", "", 12895.635, "", "", 24.07, 43., 36.9, "", 5., 59.96, 
  ""}, {"NRU", "Oceania", "Nauru", "2021-04-12", "", "", "", "", "", "", "", 
  "", "", "", "", "", "", "", "", "", "", "", "", "", "", "", "", "", "", "", 
  "", "", "", "", "", "", "", "", 78., "", "", "", 7200., "", 10834., 682.45, 
  "", "", "", 12895.635, "", "", 24.07, 43., 36.9, "", 5., 59.96, ""}, 
 {"NRU", "Oceania", "Nauru", "2021-04-13", "", "", "", "", "", "", "", "", 
  "", "", "", "", "", "", "", "", "", "", "", "", "", "", "", "", "", "", "", 
  "", "", "", "", "", "", "", 72., "", "", "", 6646., "", 10834., 682.45, "", 
  "", "", 12895.635, "", "", 24.07, 43., 36.9, "", 5., 59.96, ""}, 
 {"NRU", "Oceania", "Nauru", "2021-04-14", "", "", "", "", "", "", "", "", 
  "", "", "", "", "", "", "", "", "", "", "", "", "", "", "", "", "", "", "", 
  "", "", "", "", "", "", "", 68., "", "", "", 6277., "", 10834., 682.45, "", 
  "", "", 12895.635, "", "", 24.07, 43., 36.9, "", 5., 59.96, ""}, 
 {"NRU", "Oceania", "Nauru", "2021-04-15", "", "", "", "", "", "", "", "", 
  "", "", "", "", "", "", "", "", "", "", "", "", "", "", "", "", "", "", "", 
  "", "", "", "", "", "", "", 65., "", "", "", 6000., "", 10834., 682.45, "", 
  "", "", 12895.635, "", "", 24.07, 43., 36.9, "", 5., 59.96, ""}, 
 {"NRU", "Oceania", "Nauru", "2021-04-16", "", "", "", "", "", "", "", "", 
  "", "", "", "", "", "", "", "", "", "", "", "", "", "", "", "", "", "", "", 
  "", "", "", "", "", "", "", 48., "", "", "", 4430., "", 10834., 682.45, "", 
  "", "", 12895.635, "", "", 24.07, 43., 36.9, "", 5., 59.96, ""}, 
 {"NRU", "Oceania", "Nauru", "2021-04-17", "", "", "", "", "", "", "", "", 
  "", "", "", "", "", "", "", "", "", "", "", "", "", "", "", "", "", "", "", 
  "", "", "", "", "", "", "", 48., "", "", "", 4430., "", 10834., 682.45, "", 
  "", "", 12895.635, "", "", 24.07, 43., 36.9, "", 5., 59.96, ""}, 
 {"NRU", "Oceania", "Nauru", "2021-04-18", "", "", "", "", "", "", "", "", 
  "", "", "", "", "", "", "", "", "", "", "", "", "", "", "", "", "", "", "", 
  "", "", "", "", "", "", "", 48., "", "", "", 4430., "", 10834., 682.45, "", 
  "", "", 12895.635, "", "", 24.07, 43., 36.9, "", 5., 59.96, ""}, 
 {"NRU", "Oceania", "Nauru", "2021-04-19", "", "", "", "", "", "", "", "", 
  "", "", "", "", "", "", "", "", "", "", "", "", "", "", "", "", "", "", "", 
  "", "", "", "", "", "", "", 48., "", "", "", 4430., "", 10834., 682.45, "", 
  "", "", 12895.635, "", "", 24.07, 43., 36.9, "", 5., 59.96, ""}, 
 {"NRU", "Oceania", "Nauru", "2021-04-20", "", "", "", "", "", "", "", "", 
  "", "", "", "", "", "", "", "", "", "", "", "", "", "", "", "", "", "", "", 
  "", "", "", 700., 700., "", "", 48., 6.46, 6.46, "", 4430., "", 10834., 
  682.45, "", "", "", 12895.635, "", "", 24.07, 43., 36.9, "", 5., 59.96, 
  ""}, {"NRU", "Oceania", "Nauru", "2021-04-21", "", "", "", "", "", "", "", 
  "", "", "", "", "", "", "", "", "", "", "", "", "", "", "", "", "", "", "", 
  "", "", "", "", "", "", "", "", 76., "", "", "", 7015., "", 10834., 682.45, 
  "", "", "", 12895.635, "", "", 24.07, 43., 36.9, "", 5., 59.96, ""}, 
 {"NRU", "Oceania", "Nauru", "2021-04-22", "", "", "", "", "", "", "", "", 
  "", "", "", "", "", "", "", "", "", "", "", "", "", "", "", "", "", "", "", 
  "", "", "", "", "", "", "", 103., "", "", "", 9507., "", 10834., 682.45, 
  "", "", "", 12895.635, "", "", 24.07, 43., 36.9, "", 5., 59.96, ""}, 
 {"NRU", "Oceania", "Nauru", "2021-04-23", "", "", "", "", "", "", "", "", 
  "", "", "", "", "", "", "", "", "", "", "", "", "", "", "", "", "", "", "", 
  "", "", "", "", "", "", "", 130., "", "", "", 11999., "", 10834., 682.45, 
  "", "", "", 12895.635, "", "", 24.07, 43., 36.9, "", 5., 59.96, ""}, 
 {"NRU", "Oceania", "Nauru", "2021-04-24", "", "", "", "", "", "", "", "", 
  "", "", "", "", "", "", "", "", "", "", "", "", "", "", "", "", "", "", "", 
  "", "", "", "", "", "", "", 157., "", "", "", 14491., "", 10834., 682.45, 
  "", "", "", 12895.635, "", "", 24.07, 43., 36.9, "", 5., 59.96, ""}, 
 {"NRU", "Oceania", "Nauru", "2021-04-25", "", "", "", "", "", "", "", "", 
  "", "", "", "", "", "", "", "", "", "", "", "", "", "", "", "", "", "", "", 
  "", "", "", "", "", "", "", 185., "", "", "", 17076., "", 10834., 682.45, 
  "", "", "", 12895.635, "", "", 24.07, 43., 36.9, "", 5., 59.96, ""}, 
 {"NRU", "Oceania", "Nauru", "2021-04-26", "", "", "", "", "", "", "", "", 
  "", "", "", "", "", "", "", "", "", "", "", "", "", "", "", "", "", "", "", 
  "", "", "", "", "", "", "", 212., "", "", "", 19568., "", 10834., 682.45, 
  "", "", "", 12895.635, "", "", 24.07, 43., 36.9, "", 5., 59.96, ""}, 
 {"NRU", "Oceania", "Nauru", "2021-04-27", "", "", "", "", "", "", "", "", 
  "", "", "", "", "", "", "", "", "", "", "", "", "", "", "", "", "", "", "", 
  "", "", "", "", "", "", "", 239., "", "", "", 22060., "", 10834., 682.45, 
  "", "", "", 12895.635, "", "", 24.07, 43., 36.9, "", 5., 59.96, ""}, 
 {"NRU", "Oceania", "Nauru", "2021-04-28", "", "", "", "", "", "", "", "", 
  "", "", "", "", "", "", "", "", "", "", "", "", "", "", "", "", "", "", "", 
  "", "", "", "", "", "", "", 239., "", "", "", 22060., "", 10834., 682.45, 
  "", "", "", 12895.635, "", "", 24.07, 43., 36.9, "", 5., 59.96, ""}, 
 {"NRU", "Oceania", "Nauru", "2021-04-29", "", "", "", "", "", "", "", "", 
  "", "", "", "", "", "", "", "", "", "", "", "", "", "", "", "", "", "", "", 
  "", "", "", "", "", "", "", 239., "", "", "", 22060., "", 10834., 682.45, 
  "", "", "", 12895.635, "", "", 24.07, 43., 36.9, "", 5., 59.96, ""}, 
 {"NRU", "Oceania", "Nauru", "2021-04-30", "", "", "", "", "", "", "", "", 
  "", "", "", "", "", "", "", "", "", "", "", "", "", "", "", "", "", "", "", 
  "", "", "", "", "", "", "", 239., "", "", "", 22060., "", 10834., 682.45, 
  "", "", "", 12895.635, "", "", 24.07, 43., 36.9, "", 5., 59.96, ""}, 
 {"NRU", "Oceania", "Nauru", "2021-05-01", "", "", "", "", "", "", "", "", 
  "", "", "", "", "", "", "", "", "", "", "", "", "", "", "", "", "", "", "", 
  "", "", "", "", "", "", "", 239., "", "", "", 22060., "", 10834., 682.45, 
  "", "", "", 12895.635, "", "", 24.07, 43., 36.9, "", 5., 59.96, ""}, 
 {"NRU", "Oceania", "Nauru", "2021-05-02", "", "", "", "", "", "", "", "", 
  "", "", "", "", "", "", "", "", "", "", "", "", "", "", "", "", "", "", "", 
  "", "", "", "", "", "", "", 239., "", "", "", 22060., "", 10834., 682.45, 
  "", "", "", 12895.635, "", "", 24.07, 43., 36.9, "", 5., 59.96, ""}, 
 {"NRU", "Oceania", "Nauru", "2021-05-03", "", "", "", "", "", "", "", "", 
  "", "", "", "", "", "", "", "", "", "", "", "", "", "", "", "", "", "", "", 
  "", "", "", "", "", "", "", 239., "", "", "", 22060., "", 10834., 682.45, 
  "", "", "", 12895.635, "", "", 24.07, 43., 36.9, "", 5., 59.96, ""}, 
 {"NRU", "Oceania", "Nauru", "2021-05-04", "", "", "", "", "", "", "", "", 
  "", "", "", "", "", "", "", "", "", "", "", "", "", "", "", "", "", "", "", 
  "", "", "", "", "", "", "", 239., "", "", "", 22060., "", 10834., 682.45, 
  "", "", "", 12895.635, "", "", 24.07, 43., 36.9, "", 5., 59.96, ""}, 
 {"NRU", "Oceania", "Nauru", "2021-05-05", "", "", "", "", "", "", "", "", 
  "", "", "", "", "", "", "", "", "", "", "", "", "", "", "", "", "", "", "", 
  "", "", "", "", "", "", "", 239., "", "", "", 22060., "", 10834., 682.45, 
  "", "", "", 12895.635, "", "", 24.07, 43., 36.9, "", 5., 59.96, ""}, 
 {"NRU", "Oceania", "Nauru", "2021-05-06", "", "", "", "", "", "", "", "", 
  "", "", "", "", "", "", "", "", "", "", "", "", "", "", "", "", "", "", "", 
  "", "", "", "", "", "", "", 239., "", "", "", 22060., "", 10834., 682.45, 
  "", "", "", 12895.635, "", "", 24.07, 43., 36.9, "", 5., 59.96, ""}, 
 {"NRU", "Oceania", "Nauru", "2021-05-07", "", "", "", "", "", "", "", "", 
  "", "", "", "", "", "", "", "", "", "", "", "", "", "", "", "", "", "", "", 
  "", "", "", "", "", "", "", 239., "", "", "", 22060., "", 10834., 682.45, 
  "", "", "", 12895.635, "", "", 24.07, 43., 36.9, "", 5., 59.96, ""}, 
 {"NRU", "Oceania", "Nauru", "2021-05-08", "", "", "", "", "", "", "", "", 
  "", "", "", "", "", "", "", "", "", "", "", "", "", "", "", "", "", "", "", 
  "", "", "", "", "", "", "", 239., "", "", "", 22060., "", 10834., 682.45, 
  "", "", "", 12895.635, "", "", 24.07, 43., 36.9, "", 5., 59.96, ""}, 
 {"NRU", "Oceania", "Nauru", "2021-05-09", "", "", "", "", "", "", "", "", 
  "", "", "", "", "", "", "", "", "", "", "", "", "", "", "", "", "", "", "", 
  "", "", "", "", "", "", "", 239., "", "", "", 22060., "", 10834., 682.45, 
  "", "", "", 12895.635, "", "", 24.07, 43., 36.9, "", 5., 59.96, ""}, 
 {"NRU", "Oceania", "Nauru", "2021-05-10", "", "", "", "", "", "", "", "", 
  "", "", "", "", "", "", "", "", "", "", "", "", "", "", "", "", "", "", "", 
  "", "", "", "", "", "", "", 239., "", "", "", 22060., "", 10834., 682.45, 
  "", "", "", 12895.635, "", "", 24.07, 43., 36.9, "", 5., 59.96, ""}, 
 {"NRU", "Oceania", "Nauru", "2021-05-11", "", "", "", "", "", "", "", "", 
  "", "", "", "", "", "", "", "", "", "", "", "", "", "", "", "", "", "", "", 
  "", "", "", "", "", "", "", 239., "", "", "", 22060., "", 10834., 682.45, 
  "", "", "", 12895.635, "", "", 24.07, 43., 36.9, "", 5., 59.96, ""}, 
 {"NRU", "Oceania", "Nauru", "2021-05-12", "", "", "", "", "", "", "", "", 
  "", "", "", "", "", "", "", "", "", "", "", "", "", "", "", "", "", "", "", 
  "", "", "", "", "", "", "", 239., "", "", "", 22060., "", 10834., 682.45, 
  "", "", "", 12895.635, "", "", 24.07, 43., 36.9, "", 5., 59.96, ""}, 
 {"NRU", "Oceania", "Nauru", "2021-05-13", "", "", "", "", "", "", "", "", 
  "", "", "", "", "", "", "", "", "", "", "", "", "", "", "", "", "", "", "", 
  "", "", "", "", "", "", "", 239., "", "", "", 22060., "", 10834., 682.45, 
  "", "", "", 12895.635, "", "", 24.07, 43., 36.9, "", 5., 59.96, ""}, 
 {"NRU", "Oceania", "Nauru", "2021-05-14", "", "", "", "", "", "", "", "", 
  "", "", "", "", "", "", "", "", "", "", "", "", "", "", "", "", "", "", "", 
  "", "", "", "", "", "", "", 239., "", "", "", 22060., "", 10834., 682.45, 
  "", "", "", 12895.635, "", "", 24.07, 43., 36.9, "", 5., 59.96, ""}, 
 {"NRU", "Oceania", "Nauru", "2021-05-15", "", "", "", "", "", "", "", "", 
  "", "", "", "", "", "", "", "", "", "", "", "", "", "", "", "", "", "", "", 
  "", "", "", "", "", "", "", 239., "", "", "", 22060., "", 10834., 682.45, 
  "", "", "", 12895.635, "", "", 24.07, 43., 36.9, "", 5., 59.96, ""}, 
 {"NRU", "Oceania", "Nauru", "2021-05-16", "", "", "", "", "", "", "", "", 
  "", "", "", "", "", "", "", "", "", "", "", "", "", "", "", "", "", "", "", 
  "", "", "", "", "", "", "", 239., "", "", "", 22060., "", 10834., 682.45, 
  "", "", "", 12895.635, "", "", 24.07, 43., 36.9, "", 5., 59.96, ""}, 
 {"NRU", "Oceania", "Nauru", "2021-05-17", "", "", "", "", "", "", "", "", 
  "", "", "", "", "", "", "", "", "", "", "", "", "", "", "", "", "", "", "", 
  "", "", "", "", "", "", "", 239., "", "", "", 22060., "", 10834., 682.45, 
  "", "", "", 12895.635, "", "", 24.07, 43., 36.9, "", 5., 59.96, ""}, 
 {"NRU", "Oceania", "Nauru", "2021-05-18", "", "", "", "", "", "", "", "", 
  "", "", "", "", "", "", "", "", "", "", "", "", "", "", "", "", "", "", "", 
  "", "", "", 7392., 7392., "", "", 239., 68.23, 68.23, "", 22060., "", 
  10834., 682.45, "", "", "", 12895.635, "", "", 24.07, 43., 36.9, "", 5., 
  59.96, ""}, {"NPL", "Asia", "Nepal", "2020-01-25", 1., 1., "", "", "", "", 
  0.034, 0.034, "", "", "", "", "", "", "", "", "", "", "", "", "", "", "", 
  "", "", "", "", "", "", "", "", "", "", "", "", "", "", "", "", 8.33, 
  2.9136808*^7, 204.43, 25., 5.809, 3.212, 2442.804, 15., 260.797, 7.26, 9.5, 
  37.8, 47.782, 0.3, 70.78, 0.602}, {"NPL", "Asia", "Nepal", "2020-01-26", 
  1., 0., "", "", "", "", 0.034, 0., "", "", "", "", "", "", "", "", "", "", 
  "", "", "", "", "", "", "", "", "", "", "", "", "", "", "", "", "", "", "", 
  "", "", 8.33, 2.9136808*^7, 204.43, 25., 5.809, 3.212, 2442.804, 15., 
  260.797, 7.26, 9.5, 37.8, 47.782, 0.3, 70.78, 0.602}, 
 {"NPL", "Asia", "Nepal", "2020-01-27", 1., 0., "", "", "", "", 0.034, 0., 
  "", "", "", "", "", "", "", "", "", "", "", "", "", "", "", "", "", "", "", 
  "", "", "", "", "", "", "", "", "", "", "", "", 8.33, 2.9136808*^7, 204.43, 
  25., 5.809, 3.212, 2442.804, 15., 260.797, 7.26, 9.5, 37.8, 47.782, 0.3, 
  70.78, 0.602}, {"NPL", "Asia", "Nepal", "2020-01-28", 1., 0., "", "", "", 
  "", 0.034, 0., "", "", "", "", "", "", "", "", "", "", "", "", "", "", 3., 
  0., "", "", "", "", "", "tests performed", "", "", "", "", "", "", "", "", 
  "", 13.89, 2.9136808*^7, 204.43, 25., 5.809, 3.212, 2442.804, 15., 260.797, 
  7.26, 9.5, 37.8, 47.782, 0.3, 70.78, 0.602}, 
 {"NPL", "Asia", "Nepal", "2020-01-29", 1., 0., "", "", "", "", 0.034, 0., 
  "", "", "", "", "", "", "", "", "", "", "", "", "", 1., 4., 0., 0., "", "", 
  "", "", "tests performed", "", "", "", "", "", "", "", "", "", 13.89, 
  2.9136808*^7, 204.43, 25., 5.809, 3.212, 2442.804, 15., 260.797, 7.26, 9.5, 
  37.8, 47.782, 0.3, 70.78, 0.602}, {"NPL", "Asia", "Nepal", "2020-01-30", 
  1., 0., 0.143, "", "", 0., 0.034, 0., 0.005, "", "", 0., "", "", "", "", 
  "", "", "", "", "", 1., 5., 0., 0., "", "", "", "", "tests performed", "", 
  "", "", "", "", "", "", "", "", 13.89, 2.9136808*^7, 204.43, 25., 5.809, 
  3.212, 2442.804, 15., 260.797, 7.26, 9.5, 37.8, 47.782, 0.3, 70.78, 0.602}, 
 {"NPL", "Asia", "Nepal", "2020-01-31", 1., 0., 0.143, "", "", 0., 0.034, 0., 
  0.005, "", "", 0., "", "", "", "", "", "", "", "", "", "", "", "", "", "", 
  "", "", "", "tests performed", "", "", "", "", "", "", "", "", "", 13.89, 
  2.9136808*^7, 204.43, 25., 5.809, 3.212, 2442.804, 15., 260.797, 7.26, 9.5, 
  37.8, 47.782, 0.3, 70.78, 0.602}, {"NPL", "Asia", "Nepal", "2020-02-01", 
  1., 0., 0., "", "", 0., 0.034, 0., 0., "", "", 0., "", "", "", "", "", "", 
  "", "", "", "", "", "", "", "", "", "", "", "tests performed", "", "", "", 
  "", "", "", "", "", "", 13.89, 2.9136808*^7, 204.43, 25., 5.809, 3.212, 
  2442.804, 15., 260.797, 7.26, 9.5, 37.8, 47.782, 0.3, 70.78, 0.602}, 
 {"NPL", "Asia", "Nepal", "2020-02-02", 1., 0., 0., "", "", 0., 0.034, 0., 
  0., "", "", 0., "", "", "", "", "", "", "", "", "", "", "", "", "", "", "", 
  "", "", "tests performed", "", "", "", "", "", "", "", "", "", 13.89, 
  2.9136808*^7, 204.43, 25., 5.809, 3.212, 2442.804, 15., 260.797, 7.26, 9.5, 
  37.8, 47.782, 0.3, 70.78, 0.602}, {"NPL", "Asia", "Nepal", "2020-02-03", 
  1., 0., 0., "", "", 0., 0.034, 0., 0., "", "", 0., "", "", "", "", "", "", 
  "", "", "", "", "", "", "", "", "", "", "", "tests performed", "", "", "", 
  "", "", "", "", "", "", 13.89, 2.9136808*^7, 204.43, 25., 5.809, 3.212, 
  2442.804, 15., 260.797, 7.26, 9.5, 37.8, 47.782, 0.3, 70.78, 0.602}, 
 {"NPL", "Asia", "Nepal", "2020-02-04", 1., 0., 0., "", "", 0., 0.034, 0., 
  0., "", "", 0., "", "", "", "", "", "", "", "", "", "", 14., 0., "", 2., 
  0., 0., "", "tests performed", "", "", "", "", "", "", "", "", "", 16.67, 
  2.9136808*^7, 204.43, 25., 5.809, 3.212, 2442.804, 15., 260.797, 7.26, 9.5, 
  37.8, 47.782, 0.3, 70.78, 0.602}, {"NPL", "Asia", "Nepal", "2020-02-05", 
  1., 0., 0., "", "", 0., 0.034, 0., 0., "", "", 0., "", "", "", "", "", "", 
  "", "", "", "", "", "", "", 2., 0., 0., "", "tests performed", "", "", "", 
  "", "", "", "", "", "", 16.67, 2.9136808*^7, 204.43, 25., 5.809, 3.212, 
  2442.804, 15., 260.797, 7.26, 9.5, 37.8, 47.782, 0.3, 70.78, 0.602}, 
 {"NPL", "Asia", "Nepal", "2020-02-06", 1., 0., 0., "", "", 0., 0.034, 0., 
  0., "", "", 0., "", "", "", "", "", "", "", "", "", "", 18., 0.001, "", 2., 
  0., 0., "", "tests performed", "", "", "", "", "", "", "", "", "", 16.67, 
  2.9136808*^7, 204.43, 25., 5.809, 3.212, 2442.804, 15., 260.797, 7.26, 9.5, 
  37.8, 47.782, 0.3, 70.78, 0.602}, {"NPL", "Asia", "Nepal", "2020-02-07", 
  1., 0., 0., "", "", 0., 0.034, 0., 0., "", "", 0., "", "", "", "", "", "", 
  "", "", "", "", "", "", "", 2., 0., 0., "", "tests performed", "", "", "", 
  "", "", "", "", "", "", 16.67, 2.9136808*^7, 204.43, 25., 5.809, 3.212, 
  2442.804, 15., 260.797, 7.26, 9.5, 37.8, 47.782, 0.3, 70.78, 0.602}, 
 {"NPL", "Asia", "Nepal", "2020-02-08", 1., 0., 0., "", "", 0., 0.034, 0., 
  0., "", "", 0., "", "", "", "", "", "", "", "", "", "", "", "", "", 1., 0., 
  0., "", "tests performed", "", "", "", "", "", "", "", "", "", 16.67, 
  2.9136808*^7, 204.43, 25., 5.809, 3.212, 2442.804, 15., 260.797, 7.26, 9.5, 
  37.8, 47.782, 0.3, 70.78, 0.602}, {"NPL", "Asia", "Nepal", "2020-02-09", 
  1., 0., 0., "", "", 0., 0.034, 0., 0., "", "", 0., "", "", "", "", "", "", 
  "", "", "", "", "", "", "", 1., 0., 0., "", "tests performed", "", "", "", 
  "", "", "", "", "", "", 16.67, 2.9136808*^7, 204.43, 25., 5.809, 3.212, 
  2442.804, 15., 260.797, 7.26, 9.5, 37.8, 47.782, 0.3, 70.78, 0.602}, 
 {"NPL", "Asia", "Nepal", "2020-02-10", 1., 0., 0., "", "", 0., 0.034, 0., 
  0., "", "", 0., "", "", "", "", "", "", "", "", "", "", "", "", "", 1., 0., 
  0., "", "tests performed", "", "", "", "", "", "", "", "", "", 16.67, 
  2.9136808*^7, 204.43, 25., 5.809, 3.212, 2442.804, 15., 260.797, 7.26, 9.5, 
  37.8, 47.782, 0.3, 70.78, 0.602}, {"NPL", "Asia", "Nepal", "2020-02-11", 
  1., 0., 0., "", "", 0., 0.034, 0., 0., "", "", 0., "", "", "", "", "", "", 
  "", "", "", "", "", "", "", 1., 0., 0., "", "tests performed", "", "", "", 
  "", "", "", "", "", "", 16.67, 2.9136808*^7, 204.43, 25., 5.809, 3.212, 
  2442.804, 15., 260.797, 7.26, 9.5, 37.8, 47.782, 0.3, 70.78, 0.602}, 
 {"NPL", "Asia", "Nepal", "2020-02-12", 1., 0., 0., "", "", 0., 0.034, 0., 
  0., "", "", 0., "", "", "", "", "", "", "", "", "", "", 20., 0.001, "", 1., 
  0., 0., "", "tests performed", "", "", "", "", "", "", "", "", "", 16.67, 
  2.9136808*^7, 204.43, 25., 5.809, 3.212, 2442.804, 15., 260.797, 7.26, 9.5, 
  37.8, 47.782, 0.3, 70.78, 0.602}, {"NPL", "Asia", "Nepal", "2020-02-13", 
  1., 0., 0., "", "", 0., 0.034, 0., 0., "", "", 0., "", "", "", "", "", "", 
  "", "", "", 4., 24., 0.001, 0., 1., 0., 0., "", "tests performed", "", "", 
  "", "", "", "", "", "", "", 16.67, 2.9136808*^7, 204.43, 25., 5.809, 3.212, 
  2442.804, 15., 260.797, 7.26, 9.5, 37.8, 47.782, 0.3, 70.78, 0.602}, 
 {"NPL", "Asia", "Nepal", "2020-02-14", 1., 0., 0., "", "", 0., 0.034, 0., 
  0., "", "", 0., "", "", "", "", "", "", "", "", "", "", "", "", "", 1., 0., 
  0., "", "tests performed", "", "", "", "", "", "", "", "", "", 16.67, 
  2.9136808*^7, 204.43, 25., 5.809, 3.212, 2442.804, 15., 260.797, 7.26, 9.5, 
  37.8, 47.782, 0.3, 70.78, 0.602}, {"NPL", "Asia", "Nepal", "2020-02-15", 
  1., 0., 0., "", "", 0., 0.034, 0., 0., "", "", 0., "", "", "", "", "", "", 
  "", "", "", "", "", "", "", 2., 0., 0., "", "tests performed", "", "", "", 
  "", "", "", "", "", "", 16.67, 2.9136808*^7, 204.43, 25., 5.809, 3.212, 
  2442.804, 15., 260.797, 7.26, 9.5, 37.8, 47.782, 0.3, 70.78, 0.602}, 
 {"NPL", "Asia", "Nepal", "2020-02-16", 1., 0., 0., "", "", 0., 0.034, 0., 
  0., "", "", 0., "", "", "", "", "", "", "", "", "", "", 34., 0.001, "", 2., 
  0., 0., "", "tests performed", "", "", "", "", "", "", "", "", "", 16.67, 
  2.9136808*^7, 204.43, 25., 5.809, 3.212, 2442.804, 15., 260.797, 7.26, 9.5, 
  37.8, 47.782, 0.3, 70.78, 0.602}, {"NPL", "Asia", "Nepal", "2020-02-17", 
  1., 0., 0., "", "", 0., 0.034, 0., 0., "", "", 0., "", "", "", "", "", "", 
  "", "", "", "", "", "", "", 2., 0., 0., "", "tests performed", "", "", "", 
  "", "", "", "", "", "", 16.67, 2.9136808*^7, 204.43, 25., 5.809, 3.212, 
  2442.804, 15., 260.797, 7.26, 9.5, 37.8, 47.782, 0.3, 70.78, 0.602}, 
 {"NPL", "Asia", "Nepal", "2020-02-18", 1., 0., 0., "", "", 0., 0.034, 0., 
  0., "", "", 0., "", "", "", "", "", "", "", "", "", "", 35., 0.001, "", 2., 
  0., 0., "", "tests performed", "", "", "", "", "", "", "", "", "", 16.67, 
  2.9136808*^7, 204.43, 25., 5.809, 3.212, 2442.804, 15., 260.797, 7.26, 9.5, 
  37.8, 47.782, 0.3, 70.78, 0.602}, {"NPL", "Asia", "Nepal", "2020-02-19", 
  1., 0., 0., "", "", 0., 0.034, 0., 0., "", "", 0., "", "", "", "", "", "", 
  "", "", "", 175., 210., 0.007, 0.006, 27., 0.001, 0., "", 
  "tests performed", "", "", "", "", "", "", "", "", "", 16.67, 2.9136808*^7, 
  204.43, 25., 5.809, 3.212, 2442.804, 15., 260.797, 7.26, 9.5, 37.8, 47.782, 
  0.3, 70.78, 0.602}, {"NPL", "Asia", "Nepal", "2020-02-20", 1., 0., 0., "", 
  "", 0., 0.034, 0., 0., "", "", 0., "", "", "", "", "", "", "", "", "", 2., 
  212., 0.007, 0., 27., 0.001, 0., "", "tests performed", "", "", "", "", "", 
  "", "", "", "", 16.67, 2.9136808*^7, 204.43, 25., 5.809, 3.212, 2442.804, 
  15., 260.797, 7.26, 9.5, 37.8, 47.782, 0.3, 70.78, 0.602}, 
 {"NPL", "Asia", "Nepal", "2020-02-21", 1., 0., 0., "", "", 0., 0.034, 0., 
  0., "", "", 0., "", "", "", "", "", "", "", "", "", "", "", "", "", 27., 
  0.001, 0., "", "tests performed", "", "", "", "", "", "", "", "", "", 
  16.67, 2.9136808*^7, 204.43, 25., 5.809, 3.212, 2442.804, 15., 260.797, 
  7.26, 9.5, 37.8, 47.782, 0.3, 70.78, 0.602}, 
 {"NPL", "Asia", "Nepal", "2020-02-22", 1., 0., 0., "", "", 0., 0.034, 0., 
  0., "", "", 0., "", "", "", "", "", "", "", "", "", "", "", "", "", 26., 
  0.001, 0., "", "tests performed", "", "", "", "", "", "", "", "", "", 
  16.67, 2.9136808*^7, 204.43, 25., 5.809, 3.212, 2442.804, 15., 260.797, 
  7.26, 9.5, 37.8, 47.782, 0.3, 70.78, 0.602}, 
 {"NPL", "Asia", "Nepal", "2020-02-23", 1., 0., 0., "", "", 0., 0.034, 0., 
  0., "", "", 0., "", "", "", "", "", "", "", "", "", "", 216., 0.007, "", 
  26., 0.001, 0., "", "tests performed", "", "", "", "", "", "", "", "", "", 
  16.67, 2.9136808*^7, 204.43, 25., 5.809, 3.212, 2442.804, 15., 260.797, 
  7.26, 9.5, 37.8, 47.782, 0.3, 70.78, 0.602}, 
 {"NPL", "Asia", "Nepal", "2020-02-24", 1., 0., 0., "", "", 0., 0.034, 0., 
  0., "", "", 0., "", "", "", "", "", "", "", "", "", 1., 217., 0.007, 0., 
  26., 0.001, 0., "", "tests performed", "", "", "", "", "", "", "", "", "", 
  16.67, 2.9136808*^7, 204.43, 25., 5.809, 3.212, 2442.804, 15., 260.797, 
  7.26, 9.5, 37.8, 47.782, 0.3, 70.78, 0.602}, 
 {"NPL", "Asia", "Nepal", "2020-02-25", 1., 0., 0., "", "", 0., 0.034, 0., 
  0., "", "", 0., "", "", "", "", "", "", "", "", "", 4., 221., 0.008, 0., 
  27., 0.001, 0., "", "tests performed", "", "", "", "", "", "", "", "", "", 
  16.67, 2.9136808*^7, 204.43, 25., 5.809, 3.212, 2442.804, 15., 260.797, 
  7.26, 9.5, 37.8, 47.782, 0.3, 70.78, 0.602}, 
 {"NPL", "Asia", "Nepal", "2020-02-26", 1., 0., 0., "", "", 0., 0.034, 0., 
  0., "", "", 0., "", "", "", "", "", "", "", "", "", 1., 222., 0.008, 0., 
  2., 0., 0., "", "tests performed", "", "", "", "", "", "", "", "", "", 
  16.67, 2.9136808*^7, 204.43, 25., 5.809, 3.212, 2442.804, 15., 260.797, 
  7.26, 9.5, 37.8, 47.782, 0.3, 70.78, 0.602}, 
 {"NPL", "Asia", "Nepal", "2020-02-27", 1., 0., 0., "", "", 0., 0.034, 0., 
  0., "", "", 0., "", "", "", "", "", "", "", "", "", "", "", "", "", 2., 0., 
  0., "", "tests performed", "", "", "", "", "", "", "", "", "", 16.67, 
  2.9136808*^7, 204.43, 25., 5.809, 3.212, 2442.804, 15., 260.797, 7.26, 9.5, 
  37.8, 47.782, 0.3, 70.78, 0.602}, {"NPL", "Asia", "Nepal", "2020-02-28", 
  1., 0., 0., "", "", 0., 0.034, 0., 0., "", "", 0., "", "", "", "", "", "", 
  "", "", "", "", 224., 0.008, "", 2., 0., 0., "", "tests performed", "", "", 
  "", "", "", "", "", "", "", 16.67, 2.9136808*^7, 204.43, 25., 5.809, 3.212, 
  2442.804, 15., 260.797, 7.26, 9.5, 37.8, 47.782, 0.3, 70.78, 0.602}, 
 {"NPL", "Asia", "Nepal", "2020-02-29", 1., 0., 0., "", "", 0., 0.034, 0., 
  0., "", "", 0., "", "", "", "", "", "", "", "", "", "", "", "", "", 3., 0., 
  0., "", "tests performed", "", "", "", "", "", "", "", "", "", 16.67, 
  2.9136808*^7, 204.43, 25., 5.809, 3.212, 2442.804, 15., 260.797, 7.26, 9.5, 
  37.8, 47.782, 0.3, 70.78, 0.602}, {"NPL", "Asia", "Nepal", "2020-03-01", 
  1., 0., 0., "", "", 0., 0.034, 0., 0., "", "", 0., "", "", "", "", "", "", 
  "", "", "", "", 243., 0.008, "", 4., 0., 0., "", "tests performed", "", "", 
  "", "", "", "", "", "", "", 22.22, 2.9136808*^7, 204.43, 25., 5.809, 3.212, 
  2442.804, 15., 260.797, 7.26, 9.5, 37.8, 47.782, 0.3, 70.78, 0.602}, 
 {"NPL", "Asia", "Nepal", "2020-03-02", 1., 0., 0., "", "", 0., 0.034, 0., 
  0., "", "", 0., "", "", "", "", "", "", "", "", "", 182., 425., 0.015, 
  0.006, 30., 0.001, 0., "", "tests performed", "", "", "", "", "", "", "", 
  "", "", 22.22, 2.9136808*^7, 204.43, 25., 5.809, 3.212, 2442.804, 15., 
  260.797, 7.26, 9.5, 37.8, 47.782, 0.3, 70.78, 0.602}, 
 {"NPL", "Asia", "Nepal", "2020-03-03", 1., 0., 0., "", "", 0., 0.034, 0., 
  0., "", "", 0., "", "", "", "", "", "", "", "", "", 8., 433., 0.015, 0., 
  30., 0.001, 0., "", "tests performed", "", "", "", "", "", "", "", "", "", 
  22.22, 2.9136808*^7, 204.43, 25., 5.809, 3.212, 2442.804, 15., 260.797, 
  7.26, 9.5, 37.8, 47.782, 0.3, 70.78, 0.602}, 
 {"NPL", "Asia", "Nepal", "2020-03-04", 1., 0., 0., "", "", 0., 0.034, 0., 
  0., "", "", 0., "", "", "", "", "", "", "", "", "", "", "", "", "", 30., 
  0.001, 0., "", "tests performed", "", "", "", "", "", "", "", "", "", 
  22.22, 2.9136808*^7, 204.43, 25., 5.809, 3.212, 2442.804, 15., 260.797, 
  7.26, 9.5, 37.8, 47.782, 0.3, 70.78, 0.602}, 
 {"NPL", "Asia", "Nepal", "2020-03-05", 1., 0., 0., "", "", 0., 0.034, 0., 
  0., "", "", 0., "", "", "", "", "", "", "", "", "", "", "", "", "", 30., 
  0.001, 0., "", "tests performed", "", "", "", "", "", "", "", "", "", 
  22.22, 2.9136808*^7, 204.43, 25., 5.809, 3.212, 2442.804, 15., 260.797, 
  7.26, 9.5, 37.8, 47.782, 0.3, 70.78, 0.602}, 
 {"NPL", "Asia", "Nepal", "2020-03-06", 1., 0., 0., "", "", 0., 0.034, 0., 
  0., "", "", 0., "", "", "", "", "", "", "", "", "", "", 437., 0.015, "", 
  30., 0.001, 0., "", "tests performed", "", "", "", "", "", "", "", "", "", 
  22.22, 2.9136808*^7, 204.43, 25., 5.809, 3.212, 2442.804, 15., 260.797, 
  7.26, 9.5, 37.8, 47.782, 0.3, 70.78, 0.602}, 
 {"NPL", "Asia", "Nepal", "2020-03-07", 1., 0., 0., "", "", 0., 0.034, 0., 
  0., "", "", 0., "", "", "", "", "", "", "", "", "", "", "", "", "", 29., 
  0.001, 0., "", "tests performed", "", "", "", "", "", "", "", "", "", 
  22.22, 2.9136808*^7, 204.43, 25., 5.809, 3.212, 2442.804, 15., 260.797, 
  7.26, 9.5, 37.8, 47.782, 0.3, 70.78, 0.602}, 
 {"NPL", "Asia", "Nepal", "2020-03-08", 1., 0., 0., "", "", 0., 0.034, 0., 
  0., "", "", 0., "", "", "", "", "", "", "", "", "", "", "", "", "", 28., 
  0.001, 0., "", "tests performed", "", "", "", "", "", "", "", "", "", 
  22.22, 2.9136808*^7, 204.43, 25., 5.809, 3.212, 2442.804, 15., 260.797, 
  7.26, 9.5, 37.8, 47.782, 0.3, 70.78, 0.602}, 
 {"NPL", "Asia", "Nepal", "2020-03-09", 1., 0., 0., "", "", 0., 0.034, 0., 
  0., "", "", 0., "", "", "", "", "", "", "", "", "", "", "", "", "", 3., 0., 
  0., "", "tests performed", "", "", "", "", "", "", "", "", "", 22.22, 
  2.9136808*^7, 204.43, 25., 5.809, 3.212, 2442.804, 15., 260.797, 7.26, 9.5, 
  37.8, 47.782, 0.3, 70.78, 0.602}, {"NPL", "Asia", "Nepal", "2020-03-10", 
  1., 0., 0., "", "", 0., 0.034, 0., 0., "", "", 0., "", "", "", "", "", "", 
  "", "", "", "", 445., 0.015, "", 2., 0., 0., "", "tests performed", "", "", 
  "", "", "", "", "", "", "", 22.22, 2.9136808*^7, 204.43, 25., 5.809, 3.212, 
  2442.804, 15., 260.797, 7.26, 9.5, 37.8, 47.782, 0.3, 70.78, 0.602}, 
 {"NPL", "Asia", "Nepal", "2020-03-11", 1., 0., 0., "", "", 0., 0.034, 0., 
  0., "", "", 0., "", "", "", "", "", "", "", "", "", 2., 447., 0.015, 0., 
  2., 0., 0., "", "tests performed", "", "", "", "", "", "", "", "", "", 
  22.22, 2.9136808*^7, 204.43, 25., 5.809, 3.212, 2442.804, 15., 260.797, 
  7.26, 9.5, 37.8, 47.782, 0.3, 70.78, 0.602}, 
 {"NPL", "Asia", "Nepal", "2020-03-12", 1., 0., 0., "", "", 0., 0.034, 0., 
  0., "", "", 0., "", "", "", "", "", "", "", "", "", 3., 450., 0.015, 0., 
  2., 0., 0., "", "tests performed", "", "", "", "", "", "", "", "", "", 
  22.22, 2.9136808*^7, 204.43, 25., 5.809, 3.212, 2442.804, 15., 260.797, 
  7.26, 9.5, 37.8, 47.782, 0.3, 70.78, 0.602}, 
 {"NPL", "Asia", "Nepal", "2020-03-13", 1., 0., 0., "", "", 0., 0.034, 0., 
  0., "", "", 0., "", "", "", "", "", "", "", "", "", 6., 456., 0.016, 0., 
  3., 0., 0., "", "tests performed", "", "", "", "", "", "", "", "", "", 
  22.22, 2.9136808*^7, 204.43, 25., 5.809, 3.212, 2442.804, 15., 260.797, 
  7.26, 9.5, 37.8, 47.782, 0.3, 70.78, 0.602}, 
 {"NPL", "Asia", "Nepal", "2020-03-14", 1., 0., 0., "", "", 0., 0.034, 0., 
  0., "", "", 0., "", "", "", "", "", "", "", "", "", "", "", "", "", 3., 0., 
  0., "", "tests performed", "", "", "", "", "", "", "", "", "", 22.22, 
  2.9136808*^7, 204.43, 25., 5.809, 3.212, 2442.804, 15., 260.797, 7.26, 9.5, 
  37.8, 47.782, 0.3, 70.78, 0.602}, {"NPL", "Asia", "Nepal", "2020-03-15", 
  1., 0., 0., "", "", 0., 0.034, 0., 0., "", "", 0., "", "", "", "", "", "", 
  "", "", "", "", 467., 0.016, "", 4., 0., 0., "", "tests performed", "", "", 
  "", "", "", "", "", "", "", 22.22, 2.9136808*^7, 204.43, 25., 5.809, 3.212, 
  2442.804, 15., 260.797, 7.26, 9.5, 37.8, 47.782, 0.3, 70.78, 0.602}, 
 {"NPL", "Asia", "Nepal", "2020-03-16", 1., 0., 0., "", "", 0., 0.034, 0., 
  0., "", "", 0., "", "", "", "", "", "", "", "", "", 11., 478., 0.016, 0., 
  5., 0., 0., "", "tests performed", "", "", "", "", "", "", "", "", "", 
  22.22, 2.9136808*^7, 204.43, 25., 5.809, 3.212, 2442.804, 15., 260.797, 
  7.26, 9.5, 37.8, 47.782, 0.3, 70.78, 0.602}, 
 {"NPL", "Asia", "Nepal", "2020-03-17", 1., 0., 0., "", "", 0., 0.034, 0., 
  0., "", "", 0., "", "", "", "", "", "", "", "", "", 18., 496., 0.017, 
  0.001, 7., 0., 0., "", "tests performed", "", "", "", "", "", "", "", "", 
  "", 22.22, 2.9136808*^7, 204.43, 25., 5.809, 3.212, 2442.804, 15., 260.797, 
  7.26, 9.5, 37.8, 47.782, 0.3, 70.78, 0.602}, 
 {"NPL", "Asia", "Nepal", "2020-03-18", 1., 0., 0., "", "", 0., 0.034, 0., 
  0., "", "", 0., "", "", "", "", "", "", "", "", "", 16., 512., 0.018, 
  0.001, 9., 0., 0., "", "tests performed", "", "", "", "", "", "", "", "", 
  "", 36.11, 2.9136808*^7, 204.43, 25., 5.809, 3.212, 2442.804, 15., 260.797, 
  7.26, 9.5, 37.8, 47.782, 0.3, 70.78, 0.602}, 
 {"NPL", "Asia", "Nepal", "2020-03-19", 1., 0., 0., "", "", 0., 0.034, 0., 
  0., "", "", 0., "", "", "", "", "", "", "", "", "", 17., 529., 0.018, 
  0.001, 11., 0., 0., "", "tests performed", "", "", "", "", "", "", "", "", 
  "", 47.22, 2.9136808*^7, 204.43, 25., 5.809, 3.212, 2442.804, 15., 260.797, 
  7.26, 9.5, 37.8, 47.782, 0.3, 70.78, 0.602}, 
 {"NPL", "Asia", "Nepal", "2020-03-20", 1., 0., 0., "", "", 0., 0.034, 0., 
  0., "", "", 0., "", "", "", "", "", "", "", "", "", 17., 546., 0.019, 
  0.001, 13., 0., 0., "", "tests performed", "", "", "", "", "", "", "", "", 
  "", 58.33, 2.9136808*^7, 204.43, 25., 5.809, 3.212, 2442.804, 15., 260.797, 
  7.26, 9.5, 37.8, 47.782, 0.3, 70.78, 0.602}, 
 {"NPL", "Asia", "Nepal", "2020-03-21", 1., 0., 0., "", "", 0., 0.034, 0., 
  0., "", "", 0., "", "", "", "", "", "", "", "", "", "", "", "", "", 14., 
  0., 0., "", "tests performed", "", "", "", "", "", "", "", "", "", 58.33, 
  2.9136808*^7, 204.43, 25., 5.809, 3.212, 2442.804, 15., 260.797, 7.26, 9.5, 
  37.8, 47.782, 0.3, 70.78, 0.602}, {"NPL", "Asia", "Nepal", "2020-03-22", 
  1., 0., 0., "", "", 0., 0.034, 0., 0., "", "", 0., "", "", "", "", "", "", 
  "", "", "", "", 572., 0.02, "", 15., 0.001, 0., "", "tests performed", "", 
  "", "", "", "", "", "", "", "", 78.7, 2.9136808*^7, 204.43, 25., 5.809, 
  3.212, 2442.804, 15., 260.797, 7.26, 9.5, 37.8, 47.782, 0.3, 70.78, 0.602}, 
 {"NPL", "Asia", "Nepal", "2020-03-23", 2., 1., 0.143, "", "", 0., 0.069, 
  0.034, 0.005, "", "", 0., "", "", "", "", "", "", "", "", "", 37., 609., 
  0.021, 0.001, 19., 0.001, 0.008, 132.9, "tests performed", "", "", "", "", 
  "", "", "", "", "", 83.33, 2.9136808*^7, 204.43, 25., 5.809, 3.212, 
  2442.804, 15., 260.797, 7.26, 9.5, 37.8, 47.782, 0.3, 70.78, 0.602}, 
 {"NPL", "Asia", "Nepal", "2020-03-24", 2., 0., 0.143, "", "", 0., 0.069, 0., 
  0.005, "", "", 0., "", "", "", "", "", "", "", "", "", 1., 610., 0.021, 0., 
  16., 0.001, 0.009, 111.9, "tests performed", "", "", "", "", "", "", "", 
  "", "", 96.3, 2.9136808*^7, 204.43, 25., 5.809, 3.212, 2442.804, 15., 
  260.797, 7.26, 9.5, 37.8, 47.782, 0.3, 70.78, 0.602}, 
 {"NPL", "Asia", "Nepal", "2020-03-25", 3., 1., 0.286, "", "", 0., 0.103, 
  0.034, 0.01, "", "", 0., "", "", "", "", "", "", "", "", "", 77., 687., 
  0.024, 0.003, 25., 0.001, 0.011, 87.4, "tests performed", "", "", "", "", 
  "", "", "", "", "", 96.3, 2.9136808*^7, 204.43, 25., 5.809, 3.212, 
  2442.804, 15., 260.797, 7.26, 9.5, 37.8, 47.782, 0.3, 70.78, 0.602}, 
 {"NPL", "Asia", "Nepal", "2020-03-26", 3., 0., 0.286, "", "", 0., 0.103, 0., 
  0.01, "", "", 0., "", "", "", "", "", "", "", "", "", 71., 758., 0.026, 
  0.002, 33., 0.001, 0.009, 115.4, "tests performed", "", "", "", "", "", "", 
  "", "", "", 96.3, 2.9136808*^7, 204.43, 25., 5.809, 3.212, 2442.804, 15., 
  260.797, 7.26, 9.5, 37.8, 47.782, 0.3, 70.78, 0.602}, 
 {"NPL", "Asia", "Nepal", "2020-03-27", 4., 1., 0.429, "", "", 0., 0.137, 
  0.034, 0.015, "", "", 0., "", "", "", "", "", "", "", "", "", 44., 802., 
  0.028, 0.002, 37., 0.001, 0.012, 86.2, "tests performed", "", "", "", "", 
  "", "", "", "", "", 96.3, 2.9136808*^7, 204.43, 25., 5.809, 3.212, 
  2442.804, 15., 260.797, 7.26, 9.5, 37.8, 47.782, 0.3, 70.78, 0.602}, 
 {"NPL", "Asia", "Nepal", "2020-03-28", 5., 1., 0.571, "", "", 0., 0.172, 
  0.034, 0.02, "", "", 0., "", "", "", "", "", "", "", "", "", 73., 875., 
  0.03, 0.003, 45., 0.002, 0.013, 78.8, "tests performed", "", "", "", "", 
  "", "", "", "", "", 96.3, 2.9136808*^7, 204.43, 25., 5.809, 3.212, 
  2442.804, 15., 260.797, 7.26, 9.5, 37.8, 47.782, 0.3, 70.78, 0.602}, 
 {"NPL", "Asia", "Nepal", "2020-03-29", 5., 0., 0.571, "", "", 0., 0.172, 0., 
  0.02, "", "", 0., "", "", "", "", "", "", "", "", "", 42., 917., 0.031, 
  0.001, 49., 0.002, 0.012, 85.8, "tests performed", "", "", "", "", "", "", 
  "", "", "", 96.3, 2.9136808*^7, 204.43, 25., 5.809, 3.212, 2442.804, 15., 
  260.797, 7.26, 9.5, 37.8, 47.782, 0.3, 70.78, 0.602}, 
 {"NPL", "Asia", "Nepal", "2020-03-30", 5., 0., 0.429, "", "", 0., 0.172, 0., 
  0.015, "", "", 0., "", "", "", "", "", "", "", "", "", 76., 993., 0.034, 
  0.003, 55., 0.002, 0.008, 128.2, "tests performed", "", "", "", "", "", "", 
  "", "", "", 96.3, 2.9136808*^7, 204.43, 25., 5.809, 3.212, 2442.804, 15., 
  260.797, 7.26, 9.5, 37.8, 47.782, 0.3, 70.78, 0.602}, 
 {"NPL", "Asia", "Nepal", "2020-03-31", 5., 0., 0.429, "", "", 0., 0.172, 0., 
  0.015, "", "", 0., "", "", "", "", "", "", "", "", "", 67., 1060., 0.036, 
  0.002, 64., 0.002, 0.007, 149.2, "tests performed", "", "", "", "", "", "", 
  "", "", "", 96.3, 2.9136808*^7, 204.43, 25., 5.809, 3.212, 2442.804, 15., 
  260.797, 7.26, 9.5, 37.8, 47.782, 0.3, 70.78, 0.602}, 
 {"NPL", "Asia", "Nepal", "2020-04-01", 5., 0., 0.286, "", "", 0., 0.172, 0., 
  0.01, "", "", 0., "", "", "", "", "", "", "", "", "", 85., 1145., 0.039, 
  0.003, 65., 0.002, 0.004, 227.3, "tests performed", "", "", "", "", "", "", 
  "", "", "", 96.3, 2.9136808*^7, 204.43, 25., 5.809, 3.212, 2442.804, 15., 
  260.797, 7.26, 9.5, 37.8, 47.782, 0.3, 70.78, 0.602}, 
 {"NPL", "Asia", "Nepal", "2020-04-02", 6., 1., 0.429, "", "", 0., 0.206, 
  0.034, 0.015, "", "", 0., "", "", "", "", "", "", "", "", "", 40., 1185., 
  0.041, 0.001, 61., 0.002, 0.007, 142.2, "tests performed", "", "", "", "", 
  "", "", "", "", "", 96.3, 2.9136808*^7, 204.43, 25., 5.809, 3.212, 
  2442.804, 15., 260.797, 7.26, 9.5, 37.8, 47.782, 0.3, 70.78, 0.602}, 
 {"NPL", "Asia", "Nepal", "2020-04-03", 6., 0., 0.286, "", "", 0., 0.206, 0., 
  0.01, "", "", 0., "", "", "", "", "", "", "", "", "", 123., 1308., 0.045, 
  0.004, 72., 0.002, 0.004, 251.7, "tests performed", "", "", "", "", "", "", 
  "", "", "", 96.3, 2.9136808*^7, 204.43, 25., 5.809, 3.212, 2442.804, 15., 
  260.797, 7.26, 9.5, 37.8, 47.782, 0.3, 70.78, 0.602}, 
 {"NPL", "Asia", "Nepal", "2020-04-04", 9., 3., 0.571, "", "", 0., 0.309, 
  0.103, 0.02, "", "", 0., "", "", "", "", "", "", "", "", "", 213., 1521., 
  0.052, 0.007, 92., 0.003, 0.006, 161.1, "tests performed", "", "", "", "", 
  "", "", "", "", "", 96.3, 2.9136808*^7, 204.43, 25., 5.809, 3.212, 
  2442.804, 15., 260.797, 7.26, 9.5, 37.8, 47.782, 0.3, 70.78, 0.602}, 
 {"NPL", "Asia", "Nepal", "2020-04-05", 9., 0., 0.571, "", "", 0., 0.309, 0., 
  0.02, "", "", 0., "", "", "", "", "", "", "", "", "", 121., 1642., 0.056, 
  0.004, 104., 0.004, 0.005, 182.1, "tests performed", "", "", "", "", "", 
  "", "", "", "", 96.3, 2.9136808*^7, 204.43, 25., 5.809, 3.212, 2442.804, 
  15., 260.797, 7.26, 9.5, 37.8, 47.782, 0.3, 70.78, 0.602}, 
 {"NPL", "Asia", "Nepal", "2020-04-06", 9., 0., 0.571, "", "", 0., 0.309, 0., 
  0.02, "", "", 0., "", "", "", "", "", "", "", "", "", 248., 1890., 0.065, 
  0.009, 128., 0.004, 0.004, 224.2, "tests performed", "", "", "", "", "", 
  "", "", "", "", 96.3, 2.9136808*^7, 204.43, 25., 5.809, 3.212, 2442.804, 
  15., 260.797, 7.26, 9.5, 37.8, 47.782, 0.3, 70.78, 0.602}, 
 {"NPL", "Asia", "Nepal", "2020-04-07", 9., 0., 0.571, "", "", 0., 0.309, 0., 
  0.02, "", "", 0., "", "", "", "", "", "", "", "", "", 232., 2122., 0.073, 
  0.008, 152., 0.005, 0.004, 266.2, "tests performed", "", "", "", "", "", 
  "", "", "", "", 96.3, 2.9136808*^7, 204.43, 25., 5.809, 3.212, 2442.804, 
  15., 260.797, 7.26, 9.5, 37.8, 47.782, 0.3, 70.78, 0.602}, 
 {"NPL", "Asia", "Nepal", "2020-04-08", 9., 0., 0.571, "", "", 0., 0.309, 0., 
  0.02, "", "", 0., "", "", "", "", "", "", "", "", "", 244., 2366., 0.081, 
  0.008, 174., 0.006, 0.003, 304.7, "tests performed", "", "", "", "", "", 
  "", "", "", "", 96.3, 2.9136808*^7, 204.43, 25., 5.809, 3.212, 2442.804, 
  15., 260.797, 7.26, 9.5, 37.8, 47.782, 0.3, 70.78, 0.602}, 
 {"NPL", "Asia", "Nepal", "2020-04-09", 9., 0., 0.429, "", "", 0., 0.309, 0., 
  0.015, "", "", 0., "", "", "", "", "", "", "", "", "", 529., 2895., 0.099, 
  0.018, 244., 0.008, 0.002, 568.8, "tests performed", "", "", "", "", "", 
  "", "", "", "", 96.3, 2.9136808*^7, 204.43, 25., 5.809, 3.212, 2442.804, 
  15., 260.797, 7.26, 9.5, 37.8, 47.782, 0.3, 70.78, 0.602}, 
 {"NPL", "Asia", "Nepal", "2020-04-10", 9., 0., 0.429, "", "", 0., 0.309, 0., 
  0.015, "", "", 0., "", "", "", "", "", "", "", "", "", 630., 3525., 0.121, 
  0.022, 317., 0.011, 0.001, 738.9, "tests performed", "", "", "", "", "", 
  "", "", "", "", 96.3, 2.9136808*^7, 204.43, 25., 5.809, 3.212, 2442.804, 
  15., 260.797, 7.26, 9.5, 37.8, 47.782, 0.3, 70.78, 0.602}, 
 {"NPL", "Asia", "Nepal", "2020-04-11", 9., 0., 0., "", "", 0., 0.309, 0., 
  0., "", "", 0., "", "", "", "", "", "", "", "", "", 901., 4426., 0.152, 
  0.031, 415., 0.014, 0., "", "tests performed", "", "", "", "", "", "", "", 
  "", "", 96.3, 2.9136808*^7, 204.43, 25., 5.809, 3.212, 2442.804, 15., 
  260.797, 7.26, 9.5, 37.8, 47.782, 0.3, 70.78, 0.602}, 
 {"NPL", "Asia", "Nepal", "2020-04-12", 12., 3., 0.429, "", "", 0., 0.412, 
  0.103, 0.015, "", "", 0., "", "", "", "", "", "", "", "", "", 758., 5184., 
  0.178, 0.026, 506., 0.017, 0.001, 1179.5, "tests performed", "", "", "", 
  "", "", "", "", "", "", 96.3, 2.9136808*^7, 204.43, 25., 5.809, 3.212, 
  2442.804, 15., 260.797, 7.26, 9.5, 37.8, 47.782, 0.3, 70.78, 0.602}, 
 {"NPL", "Asia", "Nepal", "2020-04-13", 14., 2., 0.714, "", "", 0., 0.48, 
  0.069, 0.025, "", "", 0., "", "", "", "", "", "", "", "", "", 507., 5691., 
  0.195, 0.017, 543., 0.019, 0.001, 760.5, "tests performed", "", "", "", "", 
  "", "", "", "", "", 96.3, 2.9136808*^7, 204.43, 25., 5.809, 3.212, 
  2442.804, 15., 260.797, 7.26, 9.5, 37.8, 47.782, 0.3, 70.78, 0.602}, 
 {"NPL", "Asia", "Nepal", "2020-04-14", 16., 2., 1., "", "", 0., 0.549, 
  0.069, 0.034, "", "", 0., "", "", "", "", "", "", "", "", "", 608., 6299., 
  0.216, 0.021, 597., 0.02, 0.002, 597., "tests performed", "", "", "", "", 
  "", "", "", "", "", 96.3, 2.9136808*^7, 204.43, 25., 5.809, 3.212, 
  2442.804, 15., 260.797, 7.26, 9.5, 37.8, 47.782, 0.3, 70.78, 0.602}, 
 {"NPL", "Asia", "Nepal", "2020-04-15", 16., 0., 1., "", "", 0., 0.549, 0., 
  0.034, "", "", 0., "", "", "", "", "", "", "", "", "", 572., 6871., 0.236, 
  0.02, 644., 0.022, 0.002, 644., "tests performed", "", "", "", "", "", "", 
  "", "", "", 96.3, 2.9136808*^7, 204.43, 25., 5.809, 3.212, 2442.804, 15., 
  260.797, 7.26, 9.5, 37.8, 47.782, 0.3, 70.78, 0.602}, 
 {"NPL", "Asia", "Nepal", "2020-04-16", 16., 0., 1., "", "", 0., 0.549, 0., 
  0.034, "", "", 0., "", "", "", "", "", "", "", "", "", 369., 7240., 0.248, 
  0.013, 621., 0.021, 0.002, 621., "tests performed", "", "", "", "", "", "", 
  "", "", "", 96.3, 2.9136808*^7, 204.43, 25., 5.809, 3.212, 2442.804, 15., 
  260.797, 7.26, 9.5, 37.8, 47.782, 0.3, 70.78, 0.602}, 
 {"NPL", "Asia", "Nepal", "2020-04-17", 30., 14., 3., "", "", 0., 1.03, 0.48, 
  0.103, "", "", 0., "", "", "", "", "", "", "", "", "", 218., 7458., 0.256, 
  0.007, 562., 0.019, 0.005, 187.3, "tests performed", "", "", "", "", "", 
  "", "", "", "", 96.3, 2.9136808*^7, 204.43, 25., 5.809, 3.212, 2442.804, 
  15., 260.797, 7.26, 9.5, 37.8, 47.782, 0.3, 70.78, 0.602}, 
 {"NPL", "Asia", "Nepal", "2020-04-18", 31., 1., 3.143, "", "", 0., 1.064, 
  0.034, 0.108, "", "", 0., "", "", "", "", "", "", "", "", "", 555., 8013., 
  0.275, 0.019, 512., 0.018, 0.006, 162.9, "tests performed", "", "", "", "", 
  "", "", "", "", "", 96.3, 2.9136808*^7, 204.43, 25., 5.809, 3.212, 
  2442.804, 15., 260.797, 7.26, 9.5, 37.8, 47.782, 0.3, 70.78, 0.602}, 
 {"NPL", "Asia", "Nepal", "2020-04-19", 31., 0., 2.714, "", "", 0., 1.064, 
  0., 0.093, "", "", 0., "", "", "", "", "", "", "", "", "", 68., 8081., 
  0.277, 0.002, 414., 0.014, 0.007, 152.5, "tests performed", "", "", "", "", 
  "", "", "", "", "", 96.3, 2.9136808*^7, 204.43, 25., 5.809, 3.212, 
  2442.804, 15., 260.797, 7.26, 9.5, 37.8, 47.782, 0.3, 70.78, 0.602}, 
 {"NPL", "Asia", "Nepal", "2020-04-20", 31., 0., 2.429, "", "", 0., 1.064, 
  0., 0.083, "", "", 0., "", "", "", "", "", "", "", "", "", 333., 8414., 
  0.289, 0.011, 389., 0.013, 0.006, 160.1, "tests performed", "", "", "", "", 
  "", "", "", "", "", 96.3, 2.9136808*^7, 204.43, 25., 5.809, 3.212, 
  2442.804, 15., 260.797, 7.26, 9.5, 37.8, 47.782, 0.3, 70.78, 0.602}, 
 {"NPL", "Asia", "Nepal", "2020-04-21", 43., 12., 3.857, "", "", 0., 1.476, 
  0.412, 0.132, "", "", 0., "", "", "", "", "", "", "", "", "", 349., 8763., 
  0.301, 0.012, 352., 0.012, 0.011, 91.3, "tests performed", "", "", "", "", 
  "", "", "", "", "", 96.3, 2.9136808*^7, 204.43, 25., 5.809, 3.212, 
  2442.804, 15., 260.797, 7.26, 9.5, 37.8, 47.782, 0.3, 70.78, 0.602}, 
 {"NPL", "Asia", "Nepal", "2020-04-22", 45., 2., 4.143, "", "", 0., 1.544, 
  0.069, 0.142, "", "", 0., "", "", "", "", "", "", "", "", "", 251., 9014., 
  0.309, 0.009, 306., 0.011, 0.014, 73.9, "tests performed", "", "", "", "", 
  "", "", "", "", "", 96.3, 2.9136808*^7, 204.43, 25., 5.809, 3.212, 
  2442.804, 15., 260.797, 7.26, 9.5, 37.8, 47.782, 0.3, 70.78, 0.602}, 
 {"NPL", "Asia", "Nepal", "2020-04-23", 48., 3., 4.571, "", "", 0., 1.647, 
  0.103, 0.157, "", "", 0., "", "", "", "", "", "", "", "", "", 186., 9200., 
  0.316, 0.006, 280., 0.01, 0.016, 61.3, "tests performed", "", "", "", "", 
  "", "", "", "", "", 96.3, 2.9136808*^7, 204.43, 25., 5.809, 3.212, 
  2442.804, 15., 260.797, 7.26, 9.5, 37.8, 47.782, 0.3, 70.78, 0.602}, 
 {"NPL", "Asia", "Nepal", "2020-04-24", 49., 1., 2.714, "", "", 0., 1.682, 
  0.034, 0.093, "", "", 0., "", "", "", "", "", "", "", "", "", 206., 9406., 
  0.323, 0.007, 278., 0.01, 0.01, 102.4, "tests performed", "", "", "", "", 
  "", "", "", "", "", 96.3, 2.9136808*^7, 204.43, 25., 5.809, 3.212, 
  2442.804, 15., 260.797, 7.26, 9.5, 37.8, 47.782, 0.3, 70.78, 0.602}, 
 {"NPL", "Asia", "Nepal", "2020-04-25", 49., 0., 2.571, "", "", 0., 1.682, 
  0., 0.088, "", "", 0., "", "", "", "", "", "", "", "", "", 260., 9666., 
  0.332, 0.009, 236., 0.008, 0.011, 91.8, "tests performed", "", "", "", "", 
  "", "", "", "", "", 96.3, 2.9136808*^7, 204.43, 25., 5.809, 3.212, 
  2442.804, 15., 260.797, 7.26, 9.5, 37.8, 47.782, 0.3, 70.78, 0.602}, 
 {"NPL", "Asia", "Nepal", "2020-04-26", 52., 3., 3., "", "", 0., 1.785, 
  0.103, 0.103, "", "", 0., "", "", "", "", "", "", "", "", "", 265., 9931., 
  0.341, 0.009, 264., 0.009, 0.011, 88., "tests performed", "", "", "", "", 
  "", "", "", "", "", 96.3, 2.9136808*^7, 204.43, 25., 5.809, 3.212, 
  2442.804, 15., 260.797, 7.26, 9.5, 37.8, 47.782, 0.3, 70.78, 0.602}, 
 {"NPL", "Asia", "Nepal", "2020-04-27", 52., 0., 3., "", "", 0., 1.785, 0., 
  0.103, "", "", 0., "", "", "", "", "", "", "", "", "", 540., 10471., 0.359, 
  0.019, 294., 0.01, 0.01, 98., "tests performed", "", "", "", "", "", "", 
  "", "", "", 96.3, 2.9136808*^7, 204.43, 25., 5.809, 3.212, 2442.804, 15., 
  260.797, 7.26, 9.5, 37.8, 47.782, 0.3, 70.78, 0.602}, 
 {"NPL", "Asia", "Nepal", "2020-04-28", 54., 2., 1.571, "", "", 0., 1.853, 
  0.069, 0.054, "", "", 0., "", "", "", "", "", "", "", "", "", 336., 10807., 
  0.371, 0.012, 292., 0.01, 0.005, 185.9, "tests performed", "", "", "", "", 
  "", "", "", "", "", 96.3, 2.9136808*^7, 204.43, 25., 5.809, 3.212, 
  2442.804, 15., 260.797, 7.26, 9.5, 37.8, 47.782, 0.3, 70.78, 0.602}, 
 {"NPL", "Asia", "Nepal", "2020-04-29", 57., 3., 1.714, "", "", 0., 1.956, 
  0.103, 0.059, "", "", 0., "", "", "", "", "", "", "", "", "", 717., 11524., 
  0.396, 0.025, 359., 0.012, 0.005, 209.5, "tests performed", "", "", "", "", 
  "", "", "", "", "", 96.3, 2.9136808*^7, 204.43, 25., 5.809, 3.212, 
  2442.804, 15., 260.797, 7.26, 9.5, 37.8, 47.782, 0.3, 70.78, 0.602}, 
 {"NPL", "Asia", "Nepal", "2020-04-30", 57., 0., 1.286, "", "", 0., 1.956, 
  0., 0.044, "", "", 0., "", "", "", "", "", "", "", "", "", 487., 12011., 
  0.412, 0.017, 402., 0.014, 0.003, 312.6, "tests performed", "", "", "", "", 
  "", "", "", "", "", 96.3, 2.9136808*^7, 204.43, 25., 5.809, 3.212, 
  2442.804, 15., 260.797, 7.26, 9.5, 37.8, 47.782, 0.3, 70.78, 0.602}, 
 {"NPL", "Asia", "Nepal", "2020-05-01", 59., 2., 1.429, "", "", 0., 2.025, 
  0.069, 0.049, "", "", 0., "", "", "", "", "", "", "", "", "", 566., 12577., 
  0.432, 0.019, 453., 0.016, 0.003, 317., "tests performed", "", "", "", "", 
  "", "", "", "", "", 96.3, 2.9136808*^7, 204.43, 25., 5.809, 3.212, 
  2442.804, 15., 260.797, 7.26, 9.5, 37.8, 47.782, 0.3, 70.78, 0.602}, 
 {"NPL", "Asia", "Nepal", "2020-05-02", 59., 0., 1.429, "", "", 0., 2.025, 
  0., 0.049, "", "", 0., "", "", "", "", "", "", "", "", "", 521., 13098., 
  0.45, 0.018, 490., 0.017, 0.003, 342.9, "tests performed", "", "", "", "", 
  "", "", "", "", "", 96.3, 2.9136808*^7, 204.43, 25., 5.809, 3.212, 
  2442.804, 15., 260.797, 7.26, 9.5, 37.8, 47.782, 0.3, 70.78, 0.602}, 
 {"NPL", "Asia", "Nepal", "2020-05-03", 75., 16., 3.286, "", "", 0., 2.574, 
  0.549, 0.113, "", "", 0., "", "", "", "", "", "", "", "", "", 326., 13424., 
  0.461, 0.011, 499., 0.017, 0.007, 151.9, "tests performed", "", "", "", "", 
  "", "", "", "", "", 96.3, 2.9136808*^7, 204.43, 25., 5.809, 3.212, 
  2442.804, 15., 260.797, 7.26, 9.5, 37.8, 47.782, 0.3, 70.78, 0.602}, 
 {"NPL", "Asia", "Nepal", "2020-05-04", 75., 0., 3.286, "", "", 0., 2.574, 
  0., 0.113, "", "", 0., "", "", "", "", "", "", "", "", "", 216., 13640., 
  0.468, 0.007, 453., 0.016, 0.007, 137.9, "tests performed", "", "", "", "", 
  "", "", "", "", "", 96.3, 2.9136808*^7, 204.43, 25., 5.809, 3.212, 
  2442.804, 15., 260.797, 7.26, 9.5, 37.8, 47.782, 0.3, 70.78, 0.602}, 
 {"NPL", "Asia", "Nepal", "2020-05-05", 82., 7., 4., "", "", 0., 2.814, 0.24, 
  0.137, "", "", 0., "", "", "", "", "", "", "", "", "", 210., 13850., 0.475, 
  0.007, 435., 0.015, 0.009, 108.8, "tests performed", "", "", "", "", "", 
  "", "", "", "", 96.3, 2.9136808*^7, 204.43, 25., 5.809, 3.212, 2442.804, 
  15., 260.797, 7.26, 9.5, 37.8, 47.782, 0.3, 70.78, 0.602}, 
 {"NPL", "Asia", "Nepal", "2020-05-06", 99., 17., 6., "", "", 0., 3.398, 
  0.583, 0.206, "", "", 0., "", "", "", "", "", "", "", "", "", 246., 14096., 
  0.484, 0.008, 367., 0.013, 0.016, 61.2, "tests performed", "", "", "", "", 
  "", "", "", "", "", 96.3, 2.9136808*^7, 204.43, 25., 5.809, 3.212, 
  2442.804, 15., 260.797, 7.26, 9.5, 37.8, 47.782, 0.3, 70.78, 0.602}, 
 {"NPL", "Asia", "Nepal", "2020-05-07", 101., 2., 6.286, "", "", 0., 3.466, 
  0.069, 0.216, "", "", 0., "", "", "", "", "", "", "", "", "", 415., 14511., 
  0.498, 0.014, 357., 0.012, 0.018, 56.8, "tests performed", "", "", "", "", 
  "", "", "", "", "", 92.59, 2.9136808*^7, 204.43, 25., 5.809, 3.212, 
  2442.804, 15., 260.797, 7.26, 9.5, 37.8, 47.782, 0.3, 70.78, 0.602}, 
 {"NPL", "Asia", "Nepal", "2020-05-08", 102., 1., 6.143, "", "", 0., 3.501, 
  0.034, 0.211, "", "", 0., 1.57, "", "", "", "", "", "", "", "", 981., 
  15492., 0.532, 0.034, 416., 0.014, 0.015, 67.7, "tests performed", "", "", 
  "", "", "", "", "", "", "", 92.59, 2.9136808*^7, 204.43, 25., 5.809, 3.212, 
  2442.804, 15., 260.797, 7.26, 9.5, 37.8, 47.782, 0.3, 70.78, 0.602}, 
 {"NPL", "Asia", "Nepal", "2020-05-09", 110., 8., 7.286, "", "", 0., 3.775, 
  0.275, 0.25, "", "", 0., 1.64, "", "", "", "", "", "", "", "", 817., 
  16309., 0.56, 0.028, 459., 0.016, 0.016, 63., "tests performed", "", "", 
  "", "", "", "", "", "", "", 92.59, 2.9136808*^7, 204.43, 25., 5.809, 3.212, 
  2442.804, 15., 260.797, 7.26, 9.5, 37.8, 47.782, 0.3, 70.78, 0.602}, 
 {"NPL", "Asia", "Nepal", "2020-05-10", 110., 0., 5., "", "", 0., 3.775, 0., 
  0.172, "", "", 0., 1.76, "", "", "", "", "", "", "", "", 589., 16898., 
  0.58, 0.02, 496., 0.017, 0.01, 99.2, "tests performed", "", "", "", "", "", 
  "", "", "", "", 92.59, 2.9136808*^7, 204.43, 25., 5.809, 3.212, 2442.804, 
  15., 260.797, 7.26, 9.5, 37.8, 47.782, 0.3, 70.78, 0.602}, 
 {"NPL", "Asia", "Nepal", "2020-05-11", 134., 24., 8.429, "", "", 0., 4.599, 
  0.824, 0.289, "", "", 0., 1.92, "", "", "", "", "", "", "", "", 911., 
  17809., 0.611, 0.031, 596., 0.02, 0.014, 70.7, "tests performed", "", "", 
  "", "", "", "", "", "", "", 92.59, 2.9136808*^7, 204.43, 25., 5.809, 3.212, 
  2442.804, 15., 260.797, 7.26, 9.5, 37.8, 47.782, 0.3, 70.78, 0.602}, 
 {"NPL", "Asia", "Nepal", "2020-05-12", 217., 83., 19.286, "", "", 0., 7.448, 
  2.849, 0.662, "", "", 0., 2.08, "", "", "", "", "", "", "", "", 1155., 
  18964., 0.651, 0.04, 731., 0.025, 0.026, 37.9, "tests performed", "", "", 
  "", "", "", "", "", "", "", 92.59, 2.9136808*^7, 204.43, 25., 5.809, 3.212, 
  2442.804, 15., 260.797, 7.26, 9.5, 37.8, 47.782, 0.3, 70.78, 0.602}, 
 {"NPL", "Asia", "Nepal", "2020-05-13", 250., 33., 21.571, "", "", 0., 8.58, 
  1.133, 0.74, "", "", 0., 2.04, "", "", "", "", "", "", "", "", 2376., 
  21340., 0.732, 0.082, 1035., 0.036, 0.021, 48., "tests performed", "", "", 
  "", "", "", "", "", "", "", 92.59, 2.9136808*^7, 204.43, 25., 5.809, 3.212, 
  2442.804, 15., 260.797, 7.26, 9.5, 37.8, 47.782, 0.3, 70.78, 0.602}, 
 {"NPL", "Asia", "Nepal", "2020-05-14", 249., -1., 21.143, "", "", 0., 8.546, 
  -0.034, 0.726, "", "", 0., 1.98, "", "", "", "", "", "", "", "", 1324., 
  22664., 0.778, 0.045, 1165., 0.04, 0.018, 55.1, "tests performed", "", "", 
  "", "", "", "", "", "", "", 92.59, 2.9136808*^7, 204.43, 25., 5.809, 3.212, 
  2442.804, 15., 260.797, 7.26, 9.5, 37.8, 47.782, 0.3, 70.78, 0.602}, 
 {"NPL", "Asia", "Nepal", "2020-05-15", 267., 18., 23.571, "", "", 0., 9.164, 
  0.618, 0.809, "", "", 0., 1.92, "", "", "", "", "", "", "", "", 1250., 
  23914., 0.821, 0.043, 1203., 0.041, 0.02, 51., "tests performed", "", "", 
  "", "", "", "", "", "", "", 92.59, 2.9136808*^7, 204.43, 25., 5.809, 3.212, 
  2442.804, 15., 260.797, 7.26, 9.5, 37.8, 47.782, 0.3, 70.78, 0.602}, 
 {"NPL", "Asia", "Nepal", "2020-05-16", 291., 24., 25.857, 1., 1., 0.143, 
  9.987, 0.824, 0.887, 0.034, 0.034, 0.005, 1.86, "", "", "", "", "", "", "", 
  "", 2777., 26691., 0.916, 0.095, 1483., 0.051, 0.017, 57.4, 
  "tests performed", "", "", "", "", "", "", "", "", "", 92.59, 2.9136808*^7, 
  204.43, 25., 5.809, 3.212, 2442.804, 15., 260.797, 7.26, 9.5, 37.8, 47.782, 
  0.3, 70.78, 0.602}, {"NPL", "Asia", "Nepal", "2020-05-17", 295., 4., 
  26.429, 2., 1., 0.286, 10.125, 0.137, 0.907, 0.069, 0.034, 0.01, 1.83, "", 
  "", "", "", "", "", "", "", 1470., 28161., 0.967, 0.05, 1609., 0.055, 
  0.016, 60.9, "tests performed", "", "", "", "", "", "", "", "", "", 92.59, 
  2.9136808*^7, 204.43, 25., 5.809, 3.212, 2442.804, 15., 260.797, 7.26, 9.5, 
  37.8, 47.782, 0.3, 70.78, 0.602}, {"NPL", "Asia", "Nepal", "2020-05-18", 
  375., 80., 34.429, 2., 0., 0.286, 12.87, 2.746, 1.182, 0.069, 0., 0.01, 
  1.82, "", "", "", "", "", "", "", "", 2563., 30724., 1.054, 0.088, 1845., 
  0.063, 0.019, 53.6, "tests performed", "", "", "", "", "", "", "", "", "", 
  92.59, 2.9136808*^7, 204.43, 25., 5.809, 3.212, 2442.804, 15., 260.797, 
  7.26, 9.5, 37.8, 47.782, 0.3, 70.78, 0.602}, 
 {"NPL", "Asia", "Nepal", "2020-05-19", 402., 27., 26.429, 2., 0., 0.286, 
  13.797, 0.927, 0.907, 0.069, 0., 0.01, 1.7, "", "", "", "", "", "", "", "", 
  2282., 33006., 1.133, 0.078, 2006., 0.069, 0.013, 75.9, "tests performed", 
  "", "", "", "", "", "", "", "", "", 92.59, 2.9136808*^7, 204.43, 25., 
  5.809, 3.212, 2442.804, 15., 260.797, 7.26, 9.5, 37.8, 47.782, 0.3, 70.78, 
  0.602}, {"NPL", "Asia", "Nepal", "2020-05-20", 427., 25., 25.286, 2., 0., 
  0.286, 14.655, 0.858, 0.868, 0.069, 0., 0.01, 1.7, "", "", "", "", "", "", 
  "", "", 2488., 35494., 1.218, 0.085, 2022., 0.069, 0.013, 80., 
  "tests performed", "", "", "", "", "", "", "", "", "", 92.59, 2.9136808*^7, 
  204.43, 25., 5.809, 3.212, 2442.804, 15., 260.797, 7.26, 9.5, 37.8, 47.782, 
  0.3, 70.78, 0.602}, {"NPL", "Asia", "Nepal", "2020-05-21", 457., 30., 
  29.714, 3., 1., 0.429, 15.685, 1.03, 1.02, 0.103, 0.034, 0.015, 1.73, "", 
  "", "", "", "", "", "", "", 3243., 38737., 1.329, 0.111, 2296., 0.079, 
  0.013, 77.3, "tests performed", "", "", "", "", "", "", "", "", "", 92.59, 
  2.9136808*^7, 204.43, 25., 5.809, 3.212, 2442.804, 15., 260.797, 7.26, 9.5, 
  37.8, 47.782, 0.3, 70.78, 0.602}, {"NPL", "Asia", "Nepal", "2020-05-22", 
  516., 59., 35.571, 3., 0., 0.429, 17.71, 2.025, 1.221, 0.103, 0., 0.015, 
  1.8, "", "", "", "", "", "", "", "", 3780., 42517., 1.459, 0.13, 2658., 
  0.091, 0.013, 74.7, "tests performed", "", "", "", "", "", "", "", "", "", 
  92.59, 2.9136808*^7, 204.43, 25., 5.809, 3.212, 2442.804, 15., 260.797, 
  7.26, 9.5, 37.8, 47.782, 0.3, 70.78, 0.602}, 
 {"NPL", "Asia", "Nepal", "2020-05-23", 584., 68., 41.857, 3., 0., 0.286, 
  20.043, 2.334, 1.437, 0.103, 0., 0.01, 1.85, "", "", "", "", "", "", "", 
  "", 3442., 45959., 1.577, 0.118, 2753., 0.094, 0.015, 65.8, 
  "tests performed", "", "", "", "", "", "", "", "", "", 92.59, 2.9136808*^7, 
  204.43, 25., 5.809, 3.212, 2442.804, 15., 260.797, 7.26, 9.5, 37.8, 47.782, 
  0.3, 70.78, 0.602}, {"NPL", "Asia", "Nepal", "2020-05-24", 603., 19., 44., 
  3., 0., 0.143, 20.695, 0.652, 1.51, 0.103, 0., 0.005, 1.86, "", "", "", "", 
  "", "", "", "", 2856., 48815., 1.675, 0.098, 2951., 0.101, 0.015, 67.1, 
  "tests performed", "", "", "", "", "", "", "", "", "", 92.59, 2.9136808*^7, 
  204.43, 25., 5.809, 3.212, 2442.804, 15., 260.797, 7.26, 9.5, 37.8, 47.782, 
  0.3, 70.78, 0.602}, {"NPL", "Asia", "Nepal", "2020-05-25", 682., 79., 
  43.857, 4., 1., 0.286, 23.407, 2.711, 1.505, 0.137, 0.034, 0.01, 1.89, "", 
  "", "", "", "", "", "", "", 2827., 51642., 1.772, 0.097, 2988., 0.103, 
  0.015, 68.1, "tests performed", "", "", "", "", "", "", "", "", "", 92.59, 
  2.9136808*^7, 204.43, 25., 5.809, 3.212, 2442.804, 15., 260.797, 7.26, 9.5, 
  37.8, 47.782, 0.3, 70.78, 0.602}, {"NPL", "Asia", "Nepal", "2020-05-26", 
  772., 90., 52.857, 4., 0., 0.286, 26.496, 3.089, 1.814, 0.137, 0., 0.01, 
  1.94, "", "", "", "", "", "", "", "", 3055., 54697., 1.877, 0.105, 3099., 
  0.106, 0.017, 58.6, "tests performed", "", "", "", "", "", "", "", "", "", 
  92.59, 2.9136808*^7, 204.43, 25., 5.809, 3.212, 2442.804, 15., 260.797, 
  7.26, 9.5, 37.8, 47.782, 0.3, 70.78, 0.602}, 
 {"NPL", "Asia", "Nepal", "2020-05-27", 886., 114., 65.571, 4., 0., 0.286, 
  30.408, 3.913, 2.25, 0.137, 0., 0.01, 2.02, "", "", "", "", "", "", "", "", 
  3580., 58277., 2., 0.123, 3255., 0.112, 0.02, 49.6, "tests performed", "", 
  "", "", "", "", "", "", "", "", 92.59, 2.9136808*^7, 204.43, 25., 5.809, 
  3.212, 2442.804, 15., 260.797, 7.26, 9.5, 37.8, 47.782, 0.3, 70.78, 0.602}, 
 {"NPL", "Asia", "Nepal", "2020-05-28", 1042., 156., 83.571, 5., 1., 0.286, 
  35.762, 5.354, 2.868, 0.172, 0.034, 0.01, 2.06, "", "", "", "", "", "", "", 
  "", 2639., 60916., 2.091, 0.091, 3168., 0.109, 0.026, 37.9, 
  "tests performed", "", "", "", "", "", "", "", "", "", 92.59, 2.9136808*^7, 
  204.43, 25., 5.809, 3.212, 2442.804, 15., 260.797, 7.26, 9.5, 37.8, 47.782, 
  0.3, 70.78, 0.602}, {"NPL", "Asia", "Nepal", "2020-05-29", 1212., 170., 
  99.429, 6., 1., 0.429, 41.597, 5.835, 3.412, 0.206, 0.034, 0.015, 2.06, "", 
  "", "", "", "", "", "", "", 3238., 64154., 2.202, 0.111, 3091., 0.106, 
  0.032, 31.1, "tests performed", "", "", "", "", "", "", "", "", "", 92.59, 
  2.9136808*^7, 204.43, 25., 5.809, 3.212, 2442.804, 15., 260.797, 7.26, 9.5, 
  37.8, 47.782, 0.3, 70.78, 0.602}, {"NPL", "Asia", "Nepal", "2020-05-30", 
  1401., 189., 116.714, 6., 0., 0.429, 48.084, 6.487, 4.006, 0.206, 0., 
  0.015, 2.03, "", "", "", "", "", "", "", "", 2575., 66729., 2.29, 0.088, 
  2967., 0.102, 0.039, 25.4, "tests performed", "", "", "", "", "", "", "", 
  "", "", 92.59, 2.9136808*^7, 204.43, 25., 5.809, 3.212, 2442.804, 15., 
  260.797, 7.26, 9.5, 37.8, 47.782, 0.3, 70.78, 0.602}, 
 {"NPL", "Asia", "Nepal", "2020-05-31", 1572., 171., 138.429, 8., 2., 0.714, 
  53.952, 5.869, 4.751, 0.275, 0.069, 0.025, 1.98, "", "", "", "", "", "", 
  "", "", 2858., 69587., 2.388, 0.098, 2967., 0.102, 0.047, 21.4, 
  "tests performed", "", "", "", "", "", "", "", "", "", 92.59, 2.9136808*^7, 
  204.43, 25., 5.809, 3.212, 2442.804, 15., 260.797, 7.26, 9.5, 37.8, 47.782, 
  0.3, 70.78, 0.602}, {"NPL", "Asia", "Nepal", "2020-06-01", 1811., 239., 
  161.286, 8., 0., 0.571, 62.155, 8.203, 5.535, 0.275, 0., 0.02, 1.9, "", "", 
  "", "", "", "", "", "", 2316., 71903., 2.468, 0.079, 2894., 0.099, 0.056, 
  17.9, "tests performed", "", "", "", "", "", "", "", "", "", 92.59, 
  2.9136808*^7, 204.43, 25., 5.809, 3.212, 2442.804, 15., 260.797, 7.26, 9.5, 
  37.8, 47.782, 0.3, 70.78, 0.602}, {"NPL", "Asia", "Nepal", "2020-06-02", 
  2099., 288., 189.571, 8., 0., 0.571, 72.039, 9.884, 6.506, 0.275, 0., 0.02, 
  1.83, "", "", "", "", "", "", "", "", 3440., 75343., 2.586, 0.118, 2949., 
  0.101, 0.064, 15.6, "tests performed", "", "", "", "", "", "", "", "", "", 
  92.59, 2.9136808*^7, 204.43, 25., 5.809, 3.212, 2442.804, 15., 260.797, 
  7.26, 9.5, 37.8, 47.782, 0.3, 70.78, 0.602}, 
 {"NPL", "Asia", "Nepal", "2020-06-03", 2300., 201., 202., 9., 1., 0.714, 
  78.938, 6.898, 6.933, 0.309, 0.034, 0.025, 1.76, "", "", "", "", "", "", 
  "", "", 4924., 80267., 2.755, 0.169, 3141., 0.108, 0.064, 15.5, 
  "tests performed", "", "", "", "", "", "", "", "", "", 92.59, 2.9136808*^7, 
  204.43, 25., 5.809, 3.212, 2442.804, 15., 260.797, 7.26, 9.5, 37.8, 47.782, 
  0.3, 70.78, 0.602}, {"NPL", "Asia", "Nepal", "2020-06-04", 2634., 334., 
  227.429, 10., 1., 0.714, 90.401, 11.463, 7.806, 0.343, 0.034, 0.025, 1.72, 
  "", "", "", "", "", "", "", "", 3867., 84134., 2.888, 0.133, 3317., 0.114, 
  0.069, 14.6, "tests performed", "", "", "", "", "", "", "", "", "", 92.59, 
  2.9136808*^7, 204.43, 25., 5.809, 3.212, 2442.804, 15., 260.797, 7.26, 9.5, 
  37.8, 47.782, 0.3, 70.78, 0.602}, {"NPL", "Asia", "Nepal", "2020-06-05", 
  2912., 278., 242.857, 11., 1., 0.714, 99.942, 9.541, 8.335, 0.378, 0.034, 
  0.025, 1.66, "", "", "", "", "", "", "", "", 4232., 88366., 3.033, 0.145, 
  3459., 0.119, 0.07, 14.2, "tests performed", "", "", "", "", "", "", "", 
  "", "", 92.59, 2.9136808*^7, 204.43, 25., 5.809, 3.212, 2442.804, 15., 
  260.797, 7.26, 9.5, 37.8, 47.782, 0.3, 70.78, 0.602}, 
 {"NPL", "Asia", "Nepal", "2020-06-06", 3235., 323., 262., 13., 2., 1., 
  111.028, 11.086, 8.992, 0.446, 0.069, 0.034, 1.6, "", "", "", "", "", "", 
  "", "", 4111., 92477., 3.174, 0.141, 3678., 0.126, 0.071, 14., 
  "tests performed", "", "", "", "", "", "", "", "", "", 92.59, 2.9136808*^7, 
  204.43, 25., 5.809, 3.212, 2442.804, 15., 260.797, 7.26, 9.5, 37.8, 47.782, 
  0.3, 70.78, 0.602}, {"NPL", "Asia", "Nepal", "2020-06-07", 3448., 213., 
  268., 13., 0., 0.714, 118.338, 7.31, 9.198, 0.446, 0., 0.025, 1.53, "", "", 
  "", "", "", "", "", "", 3728., 96205., 3.302, 0.128, 3803., 0.131, 0.07, 
  14.2, "tests performed", "", "", "", "", "", "", "", "", "", 92.59, 
  2.9136808*^7, 204.43, 25., 5.809, 3.212, 2442.804, 15., 260.797, 7.26, 9.5, 
  37.8, 47.782, 0.3, 70.78, 0.602}, {"NPL", "Asia", "Nepal", "2020-06-08", 
  3762., 314., 278.714, 14., 1., 0.857, 129.115, 10.777, 9.566, 0.48, 0.034, 
  0.029, 1.46, "", "", "", "", "", "", "", "", 4766., 100971., 3.465, 0.164, 
  4153., 0.143, 0.067, 14.9, "tests performed", "", "", "", "", "", "", "", 
  "", "", 92.59, 2.9136808*^7, 204.43, 25., 5.809, 3.212, 2442.804, 15., 
  260.797, 7.26, 9.5, 37.8, 47.782, 0.3, 70.78, 0.602}, 
 {"NPL", "Asia", "Nepal", "2020-06-09", 4086., 324., 283.857, 15., 1., 1., 
  140.235, 11.12, 9.742, 0.515, 0.034, 0.034, 1.41, "", "", "", "", "", "", 
  "", "", 5359., 106330., 3.649, 0.184, 4427., 0.152, 0.064, 15.6, 
  "tests performed", "", "", "", "", "", "", "", "", "", 92.59, 2.9136808*^7, 
  204.43, 25., 5.809, 3.212, 2442.804, 15., 260.797, 7.26, 9.5, 37.8, 47.782, 
  0.3, 70.78, 0.602}, {"NPL", "Asia", "Nepal", "2020-06-10", 4364., 278., 
  294.857, 15., 0., 0.857, 149.776, 9.541, 10.12, 0.515, 0., 0.029, 1.39, "", 
  "", "", "", "", "", "", "", 4414., 110744., 3.801, 0.151, 4354., 0.149, 
  0.068, 14.8, "tests performed", "", "", "", "", "", "", "", "", "", 92.59, 
  2.9136808*^7, 204.43, 25., 5.809, 3.212, 2442.804, 15., 260.797, 7.26, 9.5, 
  37.8, 47.782, 0.3, 70.78, 0.602}, {"NPL", "Asia", "Nepal", "2020-06-11", 
  4614., 250., 282.857, 15., 0., 0.714, 158.356, 8.58, 9.708, 0.515, 0., 
  0.025, 1.38, "", "", "", "", "", "", "", "", 5193., 115937., 3.979, 0.178, 
  4543., 0.156, 0.062, 16.1, "tests performed", "", "", "", "", "", "", "", 
  "", "", 92.59, 2.9136808*^7, 204.43, 25., 5.809, 3.212, 2442.804, 15., 
  260.797, 7.26, 9.5, 37.8, 47.782, 0.3, 70.78, 0.602}, 
 {"NPL", "Asia", "Nepal", "2020-06-12", 5062., 448., 307.143, 16., 1., 0.714, 
  173.732, 15.376, 10.541, 0.549, 0.034, 0.025, 1.4, "", "", "", "", "", "", 
  "", "", 5925., 121862., 4.182, 0.203, 4785., 0.164, 0.064, 15.6, 
  "tests performed", "", "", "", "", "", "", "", "", "", 92.59, 2.9136808*^7, 
  204.43, 25., 5.809, 3.212, 2442.804, 15., 260.797, 7.26, 9.5, 37.8, 47.782, 
  0.3, 70.78, 0.602}, {"NPL", "Asia", "Nepal", "2020-06-13", 5335., 273., 
  300., 18., 2., 0.714, 183.102, 9.37, 10.296, 0.618, 0.069, 0.025, 1.4, "", 
  "", "", "", "", "", "", "", 5426., 127288., 4.369, 0.186, 4973., 0.171, 
  0.06, 16.6, "tests performed", "", "", "", "", "", "", "", "", "", 92.59, 
  2.9136808*^7, 204.43, 25., 5.809, 3.212, 2442.804, 15., 260.797, 7.26, 9.5, 
  37.8, 47.782, 0.3, 70.78, 0.602}, {"NPL", "Asia", "Nepal", "2020-06-14", 
  5760., 425., 330.286, 19., 1., 0.857, 197.688, 14.586, 11.336, 0.652, 
  0.034, 0.029, 1.4, "", "", "", "", "", "", "", "", 6089., 133377., 4.578, 
  0.209, 5310., 0.182, 0.062, 16.1, "tests performed", "", "", "", "", "", 
  "", "", "", "", 92.59, 2.9136808*^7, 204.43, 25., 5.809, 3.212, 2442.804, 
  15., 260.797, 7.26, 9.5, 37.8, 47.782, 0.3, 70.78, 0.602}, 
 {"NPL", "Asia", "Nepal", "2020-06-15", 6211., 451., 349.857, 19., 0., 0.714, 
  213.167, 15.479, 12.007, 0.652, 0., 0.025, 1.37, "", "", "", "", "", "", 
  "", "", 5306., 138683., 4.76, 0.182, 5387., 0.185, 0.065, 15.4, 
  "tests performed", "", "", "", "", "", "", "", "", "", 92.59, 2.9136808*^7, 
  204.43, 25., 5.809, 3.212, 2442.804, 15., 260.797, 7.26, 9.5, 37.8, 47.782, 
  0.3, 70.78, 0.602}, {"NPL", "Asia", "Nepal", "2020-06-16", 6591., 380., 
  357.857, 19., 0., 0.571, 226.209, 13.042, 12.282, 0.652, 0., 0.02, 1.35, 
  "", "", "", "", "", "", "", "", 5055., 143738., 4.933, 0.173, 5344., 0.183, 
  0.067, 14.9, "tests performed", "", "", "", "", "", "", "", "", "", 92.59, 
  2.9136808*^7, 204.43, 25., 5.809, 3.212, 2442.804, 15., 260.797, 7.26, 9.5, 
  37.8, 47.782, 0.3, 70.78, 0.602}, {"NPL", "Asia", "Nepal", "2020-06-17", 
  7177., 586., 401.857, 20., 1., 0.714, 246.321, 20.112, 13.792, 0.686, 
  0.034, 0.025, 1.36, "", "", "", "", "", "", "", "", 6034., 149772., 5.14, 
  0.207, 5575., 0.191, 0.072, 13.9, "tests performed", "", "", "", "", "", 
  "", "", "", "", 92.59, 2.9136808*^7, 204.43, 25., 5.809, 3.212, 2442.804, 
  15., 260.797, 7.26, 9.5, 37.8, 47.782, 0.3, 70.78, 0.602}, 
 {"NPL", "Asia", "Nepal", "2020-06-18", 7848., 671., 462., 22., 2., 1., 
  269.35, 23.029, 15.856, 0.755, 0.069, 0.034, 1.33, "", "", "", "", "", "", 
  "", "", 5746., 155518., 5.338, 0.197, 5654., 0.194, 0.082, 12.2, 
  "tests performed", "", "", "", "", "", "", "", "", "", 92.59, 2.9136808*^7, 
  204.43, 25., 5.809, 3.212, 2442.804, 15., 260.797, 7.26, 9.5, 37.8, 47.782, 
  0.3, 70.78, 0.602}, {"NPL", "Asia", "Nepal", "2020-06-19", 8274., 426., 
  458.857, 22., 0., 0.857, 283.971, 14.621, 15.748, 0.755, 0., 0.029, 1.28, 
  "", "", "", "", "", "", "", "", 6231., 161749., 5.551, 0.214, 5698., 0.196, 
  0.081, 12.4, "tests performed", "", "", "", "", "", "", "", "", "", 92.59, 
  2.9136808*^7, 204.43, 25., 5.809, 3.212, 2442.804, 15., 260.797, 7.26, 9.5, 
  37.8, 47.782, 0.3, 70.78, 0.602}, {"NPL", "Asia", "Nepal", "2020-06-20", 
  8605., 331., 467.143, 22., 0., 0.571, 295.331, 11.36, 16.033, 0.755, 0., 
  0.02, 1.25, "", "", "", "", "", "", "", "", 7416., 169165., 5.806, 0.255, 
  5982., 0.205, 0.078, 12.8, "tests performed", "", "", "", "", "", "", "", 
  "", "", 92.59, 2.9136808*^7, 204.43, 25., 5.809, 3.212, 2442.804, 15., 
  260.797, 7.26, 9.5, 37.8, 47.782, 0.3, 70.78, 0.602}, 
 {"NPL", "Asia", "Nepal", "2020-06-21", 9026., 421., 466.571, 23., 1., 0.571, 
  309.78, 14.449, 16.013, 0.789, 0.034, 0.02, 1.22, "", "", "", "", "", "", 
  "", "", 6008., 175173., 6.012, 0.206, 5971., 0.205, 0.078, 12.8, 
  "tests performed", "", "", "", "", "", "", "", "", "", 92.59, 2.9136808*^7, 
  204.43, 25., 5.809, 3.212, 2442.804, 15., 260.797, 7.26, 9.5, 37.8, 47.782, 
  0.3, 70.78, 0.602}, {"NPL", "Asia", "Nepal", "2020-06-22", 9561., 535., 
  478.571, 23., 0., 0.571, 328.142, 18.362, 16.425, 0.789, 0., 0.02, 1.2, "", 
  "", "", "", "", "", "", "", 6198., 181371., 6.225, 0.213, 6098., 0.209, 
  0.078, 12.7, "tests performed", "", "", "", "", "", "", "", "", "", 92.59, 
  2.9136808*^7, 204.43, 25., 5.809, 3.212, 2442.804, 15., 260.797, 7.26, 9.5, 
  37.8, 47.782, 0.3, 70.78, 0.602}, {"NPL", "Asia", "Nepal", "2020-06-23", 
  10099., 538., 501.143, 24., 1., 0.714, 346.606, 18.465, 17.2, 0.824, 0.034, 
  0.025, 1.18, "", "", "", "", "", "", "", "", 4995., 186366., 6.396, 0.171, 
  6090., 0.209, 0.082, 12.2, "tests performed", "", "", "", "", "", "", "", 
  "", "", 92.59, 2.9136808*^7, 204.43, 25., 5.809, 3.212, 2442.804, 15., 
  260.797, 7.26, 9.5, 37.8, 47.782, 0.3, 70.78, 0.602}, 
 {"NPL", "Asia", "Nepal", "2020-06-24", 10728., 629., 507.286, 24., 0., 
  0.571, 368.194, 21.588, 17.41, 0.824, 0., 0.02, 1.16, "", "", "", "", "", 
  "", "", "", 6828., 193194., 6.631, 0.234, 6203., 0.213, 0.082, 12.2, 
  "tests performed", "", "", "", "", "", "", "", "", "", 92.59, 2.9136808*^7, 
  204.43, 25., 5.809, 3.212, 2442.804, 15., 260.797, 7.26, 9.5, 37.8, 47.782, 
  0.3, 70.78, 0.602}, {"NPL", "Asia", "Nepal", "2020-06-25", 11162., 434., 
  473.429, 26., 2., 0.571, 383.089, 14.895, 16.248, 0.892, 0.069, 0.02, 1.12, 
  "", "", "", "", "", "", "", "", 6543., 199737., 6.855, 0.225, 6317., 0.217, 
  0.075, 13.3, "tests performed", "", "", "", "", "", "", "", "", "", 92.59, 
  2.9136808*^7, 204.43, 25., 5.809, 3.212, 2442.804, 15., 260.797, 7.26, 9.5, 
  37.8, 47.782, 0.3, 70.78, 0.602}, {"NPL", "Asia", "Nepal", "2020-06-26", 
  11755., 593., 497.286, 27., 1., 0.714, 403.442, 20.352, 17.067, 0.927, 
  0.034, 0.025, 1.11, "", "", "", "", "", "", "", "", 6534., 206271., 7.079, 
  0.224, 6360., 0.218, 0.078, 12.8, "tests performed", "", "", "", "", "", 
  "", "", "", "", 92.59, 2.9136808*^7, 204.43, 25., 5.809, 3.212, 2442.804, 
  15., 260.797, 7.26, 9.5, 37.8, 47.782, 0.3, 70.78, 0.602}, 
 {"NPL", "Asia", "Nepal", "2020-06-27", 12309., 554., 529.143, 28., 1., 
  0.857, 422.455, 19.014, 18.161, 0.961, 0.034, 0.029, 1.08, "", "", "", "", 
  "", "", "", "", 4606., 210877., 7.237, 0.158, 5959., 0.205, 0.089, 11.3, 
  "tests performed", "", "", "", "", "", "", "", "", "", 92.59, 2.9136808*^7, 
  204.43, 25., 5.809, 3.212, 2442.804, 15., 260.797, 7.26, 9.5, 37.8, 47.782, 
  0.3, 70.78, 0.602}, {"NPL", "Asia", "Nepal", "2020-06-28", 12772., 463., 
  535.143, 28., 0., 0.714, 438.346, 15.891, 18.367, 0.961, 0., 0.025, 1.04, 
  "", "", "", "", "", "", "", "", 4962., 215839., 7.408, 0.17, 5809., 0.199, 
  0.092, 10.9, "tests performed", "", "", "", "", "", "", "", "", "", 92.59, 
  2.9136808*^7, 204.43, 25., 5.809, 3.212, 2442.804, 15., 260.797, 7.26, 9.5, 
  37.8, 47.782, 0.3, 70.78, 0.602}, {"NPL", "Asia", "Nepal", "2020-06-29", 
  13248., 476., 526.714, 29., 1., 0.857, 454.683, 16.337, 18.077, 0.995, 
  0.034, 0.029, 0.98, "", "", "", "", "", "", "", "", 7791., 223630., 7.675, 
  0.267, 6037., 0.207, 0.087, 11.5, "tests performed", "", "", "", "", "", 
  "", "", "", "", 92.59, 2.9136808*^7, 204.43, 25., 5.809, 3.212, 2442.804, 
  15., 260.797, 7.26, 9.5, 37.8, 47.782, 0.3, 70.78, 0.602}, 
 {"NPL", "Asia", "Nepal", "2020-06-30", 13564., 316., 495., 29., 0., 0.714, 
  465.528, 10.845, 16.989, 0.995, 0., 0.025, 0.94, "", "", "", "", "", "", 
  "", "", 4711., 228341., 7.837, 0.162, 5996., 0.206, 0.083, 12.1, 
  "tests performed", "", "", "", "", "", "", "", "", "", 92.59, 2.9136808*^7, 
  204.43, 25., 5.809, 3.212, 2442.804, 15., 260.797, 7.26, 9.5, 37.8, 47.782, 
  0.3, 70.78, 0.602}, {"NPL", "Asia", "Nepal", "2020-07-01", 14046., 482., 
  474., 30., 1., 0.857, 482.071, 16.543, 16.268, 1.03, 0.034, 0.029, 0.92, 
  "", "", "", "", "", "", "", "", 4886., 233227., 8.005, 0.168, 5719., 0.196, 
  0.083, 12.1, "tests performed", "", "", "", "", "", "", "", "", "", 92.59, 
  2.9136808*^7, 204.43, 25., 5.809, 3.212, 2442.804, 15., 260.797, 7.26, 9.5, 
  37.8, 47.782, 0.3, 70.78, 0.602}, {"NPL", "Asia", "Nepal", "2020-07-02", 
  14519., 473., 479.571, 31., 1., 0.714, 498.304, 16.234, 16.459, 1.064, 
  0.034, 0.025, 0.9, "", "", "", "", "", "", "", "", 4537., 237764., 8.16, 
  0.156, 5432., 0.186, 0.088, 11.3, "tests performed", "", "", "", "", "", 
  "", "", "", "", 92.59, 2.9136808*^7, 204.43, 25., 5.809, 3.212, 2442.804, 
  15., 260.797, 7.26, 9.5, 37.8, 47.782, 0.3, 70.78, 0.602}, 
 {"NPL", "Asia", "Nepal", "2020-07-03", 15259., 740., 500.571, 32., 1., 
  0.714, 523.702, 25.397, 17.18, 1.098, 0.034, 0.025, 0.87, "", "", "", "", 
  "", "", "", "", 4483., 242247., 8.314, 0.154, 5139., 0.176, 0.097, 10.3, 
  "tests performed", "", "", "", "", "", "", "", "", "", 92.59, 2.9136808*^7, 
  204.43, 25., 5.809, 3.212, 2442.804, 15., 260.797, 7.26, 9.5, 37.8, 47.782, 
  0.3, 70.78, 0.602}, {"NPL", "Asia", "Nepal", "2020-07-04", 15491., 232., 
  454.571, 34., 2., 0.857, 531.664, 7.962, 15.601, 1.167, 0.069, 0.029, 0.8, 
  "", "", "", "", "", "", "", "", 4050., 246297., 8.453, 0.139, 5060., 0.174, 
  0.09, 11.1, "tests performed", "", "", "", "", "", "", "", "", "", 92.59, 
  2.9136808*^7, 204.43, 25., 5.809, 3.212, 2442.804, 15., 260.797, 7.26, 9.5, 
  37.8, 47.782, 0.3, 70.78, 0.602}, {"NPL", "Asia", "Nepal", "2020-07-05", 
  15784., 293., 430.286, 34., 0., 0.857, 541.72, 10.056, 14.768, 1.167, 0., 
  0.029, 0.73, "", "", "", "", "", "", "", "", 4710., 251007., 8.615, 0.162, 
  5024., 0.172, 0.086, 11.7, "tests performed", "", "", "", "", "", "", "", 
  "", "", 92.59, 2.9136808*^7, 204.43, 25., 5.809, 3.212, 2442.804, 15., 
  260.797, 7.26, 9.5, 37.8, 47.782, 0.3, 70.78, 0.602}, 
 {"NPL", "Asia", "Nepal", "2020-07-06", 15964., 180., 388., 35., 1., 0.857, 
  547.898, 6.178, 13.316, 1.201, 0.034, 0.029, 0.66, "", "", "", "", "", "", 
  "", "", 4721., 255728., 8.777, 0.162, 4585., 0.157, 0.085, 11.8, 
  "tests performed", "", "", "", "", "", "", "", "", "", 92.59, 2.9136808*^7, 
  204.43, 25., 5.809, 3.212, 2442.804, 15., 260.797, 7.26, 9.5, 37.8, 47.782, 
  0.3, 70.78, 0.602}, {"NPL", "Asia", "Nepal", "2020-07-07", 16168., 204., 
  372., 35., 0., 0.857, 554.899, 7.001, 12.767, 1.201, 0., 0.029, 0.62, "", 
  "", "", "", "", "", "", "", 6133., 261861., 8.987, 0.21, 4789., 0.164, 
  0.078, 12.9, "tests performed", "", "", "", "", "", "", "", "", "", 92.59, 
  2.9136808*^7, 204.43, 25., 5.809, 3.212, 2442.804, 15., 260.797, 7.26, 9.5, 
  37.8, 47.782, 0.3, 70.78, 0.602}, {"NPL", "Asia", "Nepal", "2020-07-08", 
  16423., 255., 339.571, 35., 0., 0.714, 563.651, 8.752, 11.654, 1.201, 0., 
  0.025, 0.59, "", "", "", "", "", "", "", "", 4696., 266557., 9.148, 0.161, 
  4761., 0.163, 0.071, 14., "tests performed", "", "", "", "", "", "", "", 
  "", "", 92.59, 2.9136808*^7, 204.43, 25., 5.809, 3.212, 2442.804, 15., 
  260.797, 7.26, 9.5, 37.8, 47.782, 0.3, 70.78, 0.602}, 
 {"NPL", "Asia", "Nepal", "2020-07-09", 16531., 108., 287.429, 35., 0., 
  0.571, 567.358, 3.707, 9.865, 1.201, 0., 0.02, 0.55, "", "", "", "", "", 
  "", "", "", 4588., 271145., 9.306, 0.157, 4769., 0.164, 0.06, 16.6, 
  "tests performed", "", "", "", "", "", "", "", "", "", 92.59, 2.9136808*^7, 
  204.43, 25., 5.809, 3.212, 2442.804, 15., 260.797, 7.26, 9.5, 37.8, 47.782, 
  0.3, 70.78, 0.602}, {"NPL", "Asia", "Nepal", "2020-07-10", 16649., 118., 
  198.571, 35., 0., 0.429, 571.408, 4.05, 6.815, 1.201, 0., 0.015, 0.54, "", 
  "", "", "", "", "", "", "", 4806., 275951., 9.471, 0.165, 4815., 0.165, 
  0.041, 24.2, "tests performed", "", "", "", "", "", "", "", "", "", 92.59, 
  2.9136808*^7, 204.43, 25., 5.809, 3.212, 2442.804, 15., 260.797, 7.26, 9.5, 
  37.8, 47.782, 0.3, 70.78, 0.602}, {"NPL", "Asia", "Nepal", "2020-07-11", 
  16719., 70., 175.429, 38., 3., 0.571, 573.81, 2.402, 6.021, 1.304, 0.103, 
  0.02, 0.55, "", "", "", "", "", "", "", "", 3648., 279599., 9.596, 0.125, 
  4757., 0.163, 0.037, 27.1, "tests performed", "", "", "", "", "", "", "", 
  "", "", 92.59, 2.9136808*^7, 204.43, 25., 5.809, 3.212, 2442.804, 15., 
  260.797, 7.26, 9.5, 37.8, 47.782, 0.3, 70.78, 0.602}, 
 {"NPL", "Asia", "Nepal", "2020-07-12", 16801., 82., 145.286, 38., 0., 0.571, 
  576.625, 2.814, 4.986, 1.304, 0., 0.02, 0.55, "", "", "", "", "", "", "", 
  "", 3916., 283515., 9.73, 0.134, 4644., 0.159, 0.031, 32., 
  "tests performed", "", "", "", "", "", "", "", "", "", 92.59, 2.9136808*^7, 
  204.43, 25., 5.809, 3.212, 2442.804, 15., 260.797, 7.26, 9.5, 37.8, 47.782, 
  0.3, 70.78, 0.602}, {"NPL", "Asia", "Nepal", "2020-07-13", 16945., 144., 
  140.143, 38., 0., 0.429, 581.567, 4.942, 4.81, 1.304, 0., 0.015, 0.57, "", 
  "", "", "", "", "", "", "", 5802., 289317., 9.93, 0.199, 4798., 0.165, 
  0.029, 34.2, "tests performed", "", "", "", "", "", "", "", "", "", 92.59, 
  2.9136808*^7, 204.43, 25., 5.809, 3.212, 2442.804, 15., 260.797, 7.26, 9.5, 
  37.8, 47.782, 0.3, 70.78, 0.602}, {"NPL", "Asia", "Nepal", "2020-07-14", 
  17061., 116., 127.571, 38., 0., 0.429, 585.548, 3.981, 4.378, 1.304, 0., 
  0.015, 0.59, "", "", "", "", "", "", "", "", 4422., 293739., 10.081, 0.152, 
  4554., 0.156, 0.028, 35.7, "tests performed", "", "", "", "", "", "", "", 
  "", "", 92.59, 2.9136808*^7, 204.43, 25., 5.809, 3.212, 2442.804, 15., 
  260.797, 7.26, 9.5, 37.8, 47.782, 0.3, 70.78, 0.602}, 
 {"NPL", "Asia", "Nepal", "2020-07-15", 17177., 116., 107.714, 39., 1., 
  0.571, 589.529, 3.981, 3.697, 1.339, 0.034, 0.02, 0.63, "", "", "", "", "", 
  "", "", "", 5090., 298829., 10.256, 0.175, 4610., 0.158, 0.023, 42.8, 
  "tests performed", "", "", "", "", "", "", "", "", "", 92.59, 2.9136808*^7, 
  204.43, 25., 5.809, 3.212, 2442.804, 15., 260.797, 7.26, 9.5, 37.8, 47.782, 
  0.3, 70.78, 0.602}, {"NPL", "Asia", "Nepal", "2020-07-16", 17344., 167., 
  116.143, 39., 0., 0.571, 595.261, 5.732, 3.986, 1.339, 0., 0.02, 0.67, "", 
  "", "", "", "", "", "", "", 4981., 303810., 10.427, 0.171, 4666., 0.16, 
  0.025, 40.2, "tests performed", "", "", "", "", "", "", "", "", "", 92.59, 
  2.9136808*^7, 204.43, 25., 5.809, 3.212, 2442.804, 15., 260.797, 7.26, 9.5, 
  37.8, 47.782, 0.3, 70.78, 0.602}, {"NPL", "Asia", "Nepal", "2020-07-17", 
  17445., 101., 113.714, 40., 1., 0.714, 598.727, 3.466, 3.903, 1.373, 0.034, 
  0.025, 0.7, "", "", "", "", "", "", "", "", 4688., 308498., 10.588, 0.161, 
  4650., 0.16, 0.024, 40.9, "tests performed", "", "", "", "", "", "", "", 
  "", "", 92.59, 2.9136808*^7, 204.43, 25., 5.809, 3.212, 2442.804, 15., 
  260.797, 7.26, 9.5, 37.8, 47.782, 0.3, 70.78, 0.602}, 
 {"NPL", "Asia", "Nepal", "2020-07-18", 17502., 57., 111.857, 40., 0., 0.286, 
  600.684, 1.956, 3.839, 1.373, 0., 0.01, 0.74, "", "", "", "", "", "", "", 
  "", 3331., 311829., 10.702, 0.114, 4604., 0.158, 0.024, 41.2, 
  "tests performed", "", "", "", "", "", "", "", "", "", 92.59, 2.9136808*^7, 
  204.43, 25., 5.809, 3.212, 2442.804, 15., 260.797, 7.26, 9.5, 37.8, 47.782, 
  0.3, 70.78, 0.602}, {"NPL", "Asia", "Nepal", "2020-07-19", 17658., 156., 
  122.429, 40., 0., 0.286, 606.038, 5.354, 4.202, 1.373, 0., 0.01, 0.8, "", 
  "", "", "", "", "", "", "", 3741., 315570., 10.831, 0.128, 4579., 0.157, 
  0.027, 37.4, "tests performed", "", "", "", "", "", "", "", "", "", 92.59, 
  2.9136808*^7, 204.43, 25., 5.809, 3.212, 2442.804, 15., 260.797, 7.26, 9.5, 
  37.8, 47.782, 0.3, 70.78, 0.602}, {"NPL", "Asia", "Nepal", "2020-07-20", 
  17844., 186., 128.429, 40., 0., 0.286, 612.421, 6.384, 4.408, 1.373, 0., 
  0.01, 0.84, "", "", "", "", "", "", "", "", 4302., 319872., 10.978, 0.148, 
  4365., 0.15, 0.029, 34., "tests performed", "", "", "", "", "", "", "", "", 
  "", 92.59, 2.9136808*^7, 204.43, 25., 5.809, 3.212, 2442.804, 15., 260.797, 
  7.26, 9.5, 37.8, 47.782, 0.3, 70.78, 0.602}, 
 {"NPL", "Asia", "Nepal", "2020-07-21", 17994., 150., 133.286, 40., 0., 
  0.286, 617.569, 5.148, 4.574, 1.373, 0., 0.01, 0.86, "", "", "", "", "", 
  "", "", "", 3544., 323416., 11.1, 0.122, 4240., 0.146, 0.031, 31.8, 
  "tests performed", "", "", "", "", "", "", "", "", "", 77.78, 2.9136808*^7, 
  204.43, 25., 5.809, 3.212, 2442.804, 15., 260.797, 7.26, 9.5, 37.8, 47.782, 
  0.3, 70.78, 0.602}, {"NPL", "Asia", "Nepal", "2020-07-22", 18094., 100., 
  131., 42., 2., 0.429, 621.001, 3.432, 4.496, 1.441, 0.069, 0.015, 0.89, "", 
  "", "", "", "", "", "", "", 4198., 327614., 11.244, 0.144, 4112., 0.141, 
  0.032, 31.4, "tests performed", "", "", "", "", "", "", "", "", "", 74.07, 
  2.9136808*^7, 204.43, 25., 5.809, 3.212, 2442.804, 15., 260.797, 7.26, 9.5, 
  37.8, 47.782, 0.3, 70.78, 0.602}, {"NPL", "Asia", "Nepal", "2020-07-23", 
  18241., 147., 128.143, 43., 1., 0.571, 626.047, 5.045, 4.398, 1.476, 0.034, 
  0.02, 0.93, "", "", "", "", "", "", "", "", 3481., 331095., 11.363, 0.119, 
  3898., 0.134, 0.033, 30.4, "tests performed", "", "", "", "", "", "", "", 
  "", "", 74.07, 2.9136808*^7, 204.43, 25., 5.809, 3.212, 2442.804, 15., 
  260.797, 7.26, 9.5, 37.8, 47.782, 0.3, 70.78, 0.602}, 
 {"NPL", "Asia", "Nepal", "2020-07-24", 18374., 133., 132.714, 44., 1., 
  0.571, 630.611, 4.565, 4.555, 1.51, 0.034, 0.02, 0.98, "", "", "", "", "", 
  "", "", "", 3987., 335082., 11.5, 0.137, 3798., 0.13, 0.035, 28.6, 
  "tests performed", "", "", "", "", "", "", "", "", "", 78.7, 2.9136808*^7, 
  204.43, 25., 5.809, 3.212, 2442.804, 15., 260.797, 7.26, 9.5, 37.8, 47.782, 
  0.3, 70.78, 0.602}, {"NPL", "Asia", "Nepal", "2020-07-25", 18483., 109., 
  140.143, 45., 1., 0.714, 634.352, 3.741, 4.81, 1.544, 0.034, 0.025, 1.04, 
  "", "", "", "", "", "", "", "", 4075., 339157., 11.64, 0.14, 3904., 0.134, 
  0.036, 27.9, "tests performed", "", "", "", "", "", "", "", "", "", 78.7, 
  2.9136808*^7, 204.43, 25., 5.809, 3.212, 2442.804, 15., 260.797, 7.26, 9.5, 
  37.8, 47.782, 0.3, 70.78, 0.602}, {"NPL", "Asia", "Nepal", "2020-07-26", 
  18613., 130., 136.429, 45., 0., 0.714, 638.814, 4.462, 4.682, 1.544, 0., 
  0.025, 1.1, "", "", "", "", "", "", "", "", 3300., 342457., 11.753, 0.113, 
  3841., 0.132, 0.036, 28.2, "tests performed", "", "", "", "", "", "", "", 
  "", "", 78.7, 2.9136808*^7, 204.43, 25., 5.809, 3.212, 2442.804, 15., 
  260.797, 7.26, 9.5, 37.8, 47.782, 0.3, 70.78, 0.602}, 
 {"NPL", "Asia", "Nepal", "2020-07-27", 18752., 139., 129.714, 48., 3., 
  1.143, 643.585, 4.771, 4.452, 1.647, 0.103, 0.039, 1.17, "", "", "", "", 
  "", "", "", "", 4818., 347275., 11.919, 0.165, 3915., 0.134, 0.033, 30.2, 
  "tests performed", "", "", "", "", "", "", "", "", "", 78.7, 2.9136808*^7, 
  204.43, 25., 5.809, 3.212, 2442.804, 15., 260.797, 7.26, 9.5, 37.8, 47.782, 
  0.3, 70.78, 0.602}, {"NPL", "Asia", "Nepal", "2020-07-28", 19063., 311., 
  152.714, 49., 1., 1.286, 654.258, 10.674, 5.241, 1.682, 0.034, 0.044, 1.26, 
  "", "", "", "", "", "", "", "", 5032., 352307., 12.091, 0.173, 4127., 
  0.142, 0.037, 27., "tests performed", "", "", "", "", "", "", "", "", "", 
  78.7, 2.9136808*^7, 204.43, 25., 5.809, 3.212, 2442.804, 15., 260.797, 
  7.26, 9.5, 37.8, 47.782, 0.3, 70.78, 0.602}, 
 {"NPL", "Asia", "Nepal", "2020-07-29", 19273., 210., 168.429, 49., 0., 1., 
  661.466, 7.207, 5.781, 1.682, 0., 0.034, 1.3, "", "", "", "", "", "", "", 
  "", 6037., 358344., 12.299, 0.207, 4390., 0.151, 0.038, 26.1, 
  "tests performed", "", "", "", "", "", "", "", "", "", 78.7, 2.9136808*^7, 
  204.43, 25., 5.809, 3.212, 2442.804, 15., 260.797, 7.26, 9.5, 37.8, 47.782, 
  0.3, 70.78, 0.602}, {"NPL", "Asia", "Nepal", "2020-07-30", 19547., 274., 
  186.571, 52., 3., 1.286, 670.87, 9.404, 6.403, 1.785, 0.103, 0.044, 1.33, 
  "", "", "", "", "", "", "", "", 6304., 364648., 12.515, 0.216, 4793., 
  0.164, 0.039, 25.7, "tests performed", "", "", "", "", "", "", "", "", "", 
  78.7, 2.9136808*^7, 204.43, 25., 5.809, 3.212, 2442.804, 15., 260.797, 
  7.26, 9.5, 37.8, 47.782, 0.3, 70.78, 0.602}, 
 {"NPL", "Asia", "Nepal", "2020-07-31", 19771., 224., 199.571, 56., 4., 
  1.714, 678.558, 7.688, 6.849, 1.922, 0.137, 0.059, 1.35, "", "", "", "", 
  "", "", "", "", 10768., 375416., 12.885, 0.37, 5762., 0.198, 0.035, 28.9, 
  "tests performed", "", "", "", "", "", "", "", "", "", 78.7, 2.9136808*^7, 
  204.43, 25., 5.809, 3.212, 2442.804, 15., 260.797, 7.26, 9.5, 37.8, 47.782, 
  0.3, 70.78, 0.602}, {"NPL", "Asia", "Nepal", "2020-08-01", 20086., 315., 
  229., 56., 0., 1.571, 689.369, 10.811, 7.859, 1.922, 0., 0.054, 1.39, "", 
  "", "", "", "", "", "", "", 6993., 382409., 13.125, 0.24, 6179., 0.212, 
  0.037, 27., "tests performed", "", "", "", "", "", "", "", "", "", 78.7, 
  2.9136808*^7, 204.43, 25., 5.809, 3.212, 2442.804, 15., 260.797, 7.26, 9.5, 
  37.8, 47.782, 0.3, 70.78, 0.602}, {"NPL", "Asia", "Nepal", "2020-08-02", 
  20332., 246., 245.571, 57., 1., 1.714, 697.812, 8.443, 8.428, 1.956, 0.034, 
  0.059, 1.39, "", "", "", "", "", "", "", "", 8861., 391270., 13.429, 0.304, 
  6973., 0.239, 0.035, 28.4, "tests performed", "", "", "", "", "", "", "", 
  "", "", 78.7, 2.9136808*^7, 204.43, 25., 5.809, 3.212, 2442.804, 15., 
  260.797, 7.26, 9.5, 37.8, 47.782, 0.3, 70.78, 0.602}, 
 {"NPL", "Asia", "Nepal", "2020-08-03", 20750., 418., 285.429, 57., 0., 
  1.286, 712.158, 14.346, 9.796, 1.956, 0., 0.044, 1.41, "", "", "", "", "", 
  "", "", "", 7637., 398907., 13.691, 0.262, 7376., 0.253, 0.039, 25.8, 
  "tests performed", "", "", "", "", "", "", "", "", "", 78.7, 2.9136808*^7, 
  204.43, 25., 5.809, 3.212, 2442.804, 15., 260.797, 7.26, 9.5, 37.8, 47.782, 
  0.3, 70.78, 0.602}, {"NPL", "Asia", "Nepal", "2020-08-04", 21009., 259., 
  278., 58., 1., 1.286, 721.047, 8.889, 9.541, 1.991, 0.034, 0.044, 1.38, "", 
  "", "", "", "", "", "", "", 7687., 406594., 13.955, 0.264, 7755., 0.266, 
  0.036, 27.9, "tests performed", "", "", "", "", "", "", "", "", "", 78.7, 
  2.9136808*^7, 204.43, 25., 5.809, 3.212, 2442.804, 15., 260.797, 7.26, 9.5, 
  37.8, 47.782, 0.3, 70.78, 0.602}, {"NPL", "Asia", "Nepal", "2020-08-05", 
  21390., 381., 302.429, 60., 2., 1.571, 734.123, 13.076, 10.38, 2.059, 
  0.069, 0.054, 1.39, "", "", "", "", "", "", "", "", 6359., 412953., 14.173, 
  0.218, 7801., 0.268, 0.039, 25.8, "tests performed", "", "", "", "", "", 
  "", "", "", "", 78.7, 2.9136808*^7, 204.43, 25., 5.809, 3.212, 2442.804, 
  15., 260.797, 7.26, 9.5, 37.8, 47.782, 0.3, 70.78, 0.602}, 
 {"NPL", "Asia", "Nepal", "2020-08-06", 21750., 360., 314.714, 65., 5., 
  1.857, 746.478, 12.356, 10.801, 2.231, 0.172, 0.064, 1.39, "", "", "", "", 
  "", "", "", "", 6622., 419575., 14.4, 0.227, 7847., 0.269, 0.04, 24.9, 
  "tests performed", "", "", "", "", "", "", "", "", "", 78.7, 2.9136808*^7, 
  204.43, 25., 5.809, 3.212, 2442.804, 15., 260.797, 7.26, 9.5, 37.8, 47.782, 
  0.3, 70.78, 0.602}, {"NPL", "Asia", "Nepal", "2020-08-07", 22214., 464., 
  349., 70., 5., 2., 762.403, 15.925, 11.978, 2.402, 0.172, 0.069, 1.4, "", 
  "", "", "", "", "", "", "", 7926., 427501., 14.672, 0.272, 7441., 0.255, 
  0.047, 21.3, "tests performed", "", "", "", "", "", "", "", "", "", 84.26, 
  2.9136808*^7, 204.43, 25., 5.809, 3.212, 2442.804, 15., 260.797, 7.26, 9.5, 
  37.8, 47.782, 0.3, 70.78, 0.602}, {"NPL", "Asia", "Nepal", "2020-08-08", 
  22592., 378., 358., 73., 3., 2.429, 775.377, 12.973, 12.287, 2.505, 0.103, 
  0.083, 1.39, "", "", "", "", "", "", "", "", 7788., 435289., 14.939, 0.267, 
  7554., 0.259, 0.047, 21.1, "tests performed", "", "", "", "", "", "", "", 
  "", "", 84.26, 2.9136808*^7, 204.43, 25., 5.809, 3.212, 2442.804, 15., 
  260.797, 7.26, 9.5, 37.8, 47.782, 0.3, 70.78, 0.602}, 
 {"NPL", "Asia", "Nepal", "2020-08-09", 22972., 380., 377.143, 75., 2., 
  2.571, 788.419, 13.042, 12.944, 2.574, 0.069, 0.088, 1.38, "", "", "", "", 
  "", "", "", "", 8515., 443804., 15.232, 0.292, 7505., 0.258, 0.05, 19.9, 
  "tests performed", "", "", "", "", "", "", "", "", "", 84.26, 2.9136808*^7, 
  204.43, 25., 5.809, 3.212, 2442.804, 15., 260.797, 7.26, 9.5, 37.8, 47.782, 
  0.3, 70.78, 0.602}, {"NPL", "Asia", "Nepal", "2020-08-10", 23310., 338., 
  365.714, 79., 4., 3.143, 800.019, 11.6, 12.552, 2.711, 0.137, 0.108, 1.38, 
  "", "", "", "", "", "", "", "", 8432., 452236., 15.521, 0.289, 7618., 
  0.261, 0.048, 20.8, "tests performed", "", "", "", "", "", "", "", "", "", 
  84.26, 2.9136808*^7, 204.43, 25., 5.809, 3.212, 2442.804, 15., 260.797, 
  7.26, 9.5, 37.8, 47.782, 0.3, 70.78, 0.602}, 
 {"NPL", "Asia", "Nepal", "2020-08-11", 23948., 638., 419.857, 83., 4., 
  3.571, 821.916, 21.897, 14.41, 2.849, 0.137, 0.123, 1.39, "", "", "", "", 
  "", "", "", "", 10462., 462698., 15.88, 0.359, 8015., 0.275, 0.052, 19.1, 
  "tests performed", "", "", "", "", "", "", "", "", "", 90.74, 2.9136808*^7, 
  204.43, 25., 5.809, 3.212, 2442.804, 15., 260.797, 7.26, 9.5, 37.8, 47.782, 
  0.3, 70.78, 0.602}, {"NPL", "Asia", "Nepal", "2020-08-12", 24432., 484., 
  434.571, 91., 8., 4.429, 838.527, 16.611, 14.915, 3.123, 0.275, 0.152, 
  1.38, "", "", "", "", "", "", "", "", 10481., 473179., 16.24, 0.36, 8604., 
  0.295, 0.051, 19.8, "tests performed", "", "", "", "", "", "", "", "", "", 
  90.74, 2.9136808*^7, 204.43, 25., 5.809, 3.212, 2442.804, 15., 260.797, 
  7.26, 9.5, 37.8, 47.782, 0.3, 70.78, 0.602}, 
 {"NPL", "Asia", "Nepal", "2020-08-13", 24957., 525., 458.143, 95., 4., 
  4.286, 856.545, 18.018, 15.724, 3.26, 0.137, 0.147, 1.38, "", "", "", "", 
  "", "", "", "", 9859., 483038., 16.578, 0.338, 9066., 0.311, 0.051, 19.8, 
  "tests performed", "", "", "", "", "", "", "", "", "", 90.74, 2.9136808*^7, 
  204.43, 25., 5.809, 3.212, 2442.804, 15., 260.797, 7.26, 9.5, 37.8, 47.782, 
  0.3, 70.78, 0.602}, {"NPL", "Asia", "Nepal", "2020-08-14", 25551., 594., 
  476.714, 99., 4., 4.143, 876.932, 20.387, 16.361, 3.398, 0.137, 0.142, 
  1.37, "", "", "", "", "", "", "", "", 11575., 494613., 16.976, 0.397, 
  9587., 0.329, 0.05, 20.1, "tests performed", "", "", "", "", "", "", "", 
  "", "", 90.74, 2.9136808*^7, 204.43, 25., 5.809, 3.212, 2442.804, 15., 
  260.797, 7.26, 9.5, 37.8, 47.782, 0.3, 70.78, 0.602}, 
 {"NPL", "Asia", "Nepal", "2020-08-15", 26019., 468., 489.571, 102., 3., 
  4.143, 892.994, 16.062, 16.803, 3.501, 0.103, 0.142, 1.38, "", "", "", "", 
  "", "", "", "", 11047., 505660., 17.355, 0.379, 10053., 0.345, 0.049, 20.5, 
  "tests performed", "", "", "", "", "", "", "", "", "", 90.74, 2.9136808*^7, 
  204.43, 25., 5.809, 3.212, 2442.804, 15., 260.797, 7.26, 9.5, 37.8, 47.782, 
  0.3, 70.78, 0.602}, {"NPL", "Asia", "Nepal", "2020-08-16", 26660., 641., 
  526.857, 104., 2., 4.143, 914.994, 22., 18.082, 3.569, 0.069, 0.142, 1.38, 
  "", "", "", "", "", "", "", "", 12247., 517907., 17.775, 0.42, 10586., 
  0.363, 0.05, 20.1, "tests performed", "", "", "", "", "", "", "", "", "", 
  90.74, 2.9136808*^7, 204.43, 25., 5.809, 3.212, 2442.804, 15., 260.797, 
  7.26, 9.5, 37.8, 47.782, 0.3, 70.78, 0.602}, 
 {"NPL", "Asia", "Nepal", "2020-08-17", 27241., 581., 561.571, 107., 3., 4., 
  934.934, 19.94, 19.274, 3.672, 0.103, 0.137, 1.38, "", "", "", "", "", "", 
  "", "", 11520., 529427., 18.17, 0.395, 11027., 0.378, 0.051, 19.6, 
  "tests performed", "", "", "", "", "", "", "", "", "", 90.74, 2.9136808*^7, 
  204.43, 25., 5.809, 3.212, 2442.804, 15., 260.797, 7.26, 9.5, 37.8, 47.782, 
  0.3, 70.78, 0.602}, {"NPL", "Asia", "Nepal", "2020-08-18", 28257., 1016., 
  615.571, 114., 7., 4.429, 969.804, 34.87, 21.127, 3.913, 0.24, 0.152, 1.38, 
  "", "", "", "", "", "", "", "", 13439., 542866., 18.632, 0.461, 11453., 
  0.393, 0.054, 18.6, "tests performed", "", "", "", "", "", "", "", "", "", 
  90.74, 2.9136808*^7, 204.43, 25., 5.809, 3.212, 2442.804, 15., 260.797, 
  7.26, 9.5, 37.8, 47.782, 0.3, 70.78, 0.602}, 
 {"NPL", "Asia", "Nepal", "2020-08-19", 28938., 681., 643.714, 120., 6., 
  4.143, 993.177, 23.372, 22.093, 4.119, 0.206, 0.142, 1.35, "", "", "", "", 
  "", "", "", "", 11522., 554388., 19.027, 0.395, 11601., 0.398, 0.055, 18., 
  "tests performed", "", "", "", "", "", "", "", "", "", 85.19, 2.9136808*^7, 
  204.43, 25., 5.809, 3.212, 2442.804, 15., 260.797, 7.26, 9.5, 37.8, 47.782, 
  0.3, 70.78, 0.602}, {"NPL", "Asia", "Nepal", "2020-08-20", 29645., 707., 
  669.714, 126., 6., 4.429, 1017.442, 24.265, 22.985, 4.324, 0.206, 0.152, 
  1.32, "", "", "", "", "", "", "", "", 11832., 566220., 19.433, 0.406, 
  11883., 0.408, 0.056, 17.7, "tests performed", "", "", "", "", "", "", "", 
  "", "", 85.19, 2.9136808*^7, 204.43, 25., 5.809, 3.212, 2442.804, 15., 
  260.797, 7.26, 9.5, 37.8, 47.782, 0.3, 70.78, 0.602}, 
 {"NPL", "Asia", "Nepal", "2020-08-21", 30483., 838., 704.571, 137., 11., 
  5.429, 1046.202, 28.761, 24.181, 4.702, 0.378, 0.186, 1.31, "", "", "", "", 
  "", "", "", "", 13679., 579899., 19.903, 0.469, 12184., 0.418, 0.058, 17.3, 
  "tests performed", "", "", "", "", "", "", "", "", "", 82.41, 2.9136808*^7, 
  204.43, 25., 5.809, 3.212, 2442.804, 15., 260.797, 7.26, 9.5, 37.8, 47.782, 
  0.3, 70.78, 0.602}, {"NPL", "Asia", "Nepal", "2020-08-22", 31117., 634., 
  728.286, 146., 9., 6.286, 1067.962, 21.759, 24.995, 5.011, 0.309, 0.216, 
  1.29, "", "", "", "", "", "", "", "", 12519., 592418., 20.332, 0.43, 
  12394., 0.425, 0.059, 17., "tests performed", "", "", "", "", "", "", "", 
  "", "", 82.41, 2.9136808*^7, 204.43, 25., 5.809, 3.212, 2442.804, 15., 
  260.797, 7.26, 9.5, 37.8, 47.782, 0.3, 70.78, 0.602}, 
 {"NPL", "Asia", "Nepal", "2020-08-23", 31935., 818., 753.571, 149., 3., 
  6.429, 1096.036, 28.074, 25.863, 5.114, 0.103, 0.221, 1.28, "", "", "", "", 
  "", "", "", "", 8026., 600444., 20.608, 0.275, 11791., 0.405, 0.064, 15.6, 
  "tests performed", "", "", "", "", "", "", "", "", "", 82.41, 2.9136808*^7, 
  204.43, 25., 5.809, 3.212, 2442.804, 15., 260.797, 7.26, 9.5, 37.8, 47.782, 
  0.3, 70.78, 0.602}, {"NPL", "Asia", "Nepal", "2020-08-24", 32678., 743., 
  776.714, 157., 8., 7.143, 1121.537, 25.5, 26.657, 5.388, 0.275, 0.245, 
  1.27, "", "", "", "", "", "", "", "", 10234., 610678., 20.959, 0.351, 
  11607., 0.398, 0.067, 14.9, "tests performed", "", "", "", "", "", "", "", 
  "", "", 82.41, 2.9136808*^7, 204.43, 25., 5.809, 3.212, 2442.804, 15., 
  260.797, 7.26, 9.5, 37.8, 47.782, 0.3, 70.78, 0.602}, 
 {"NPL", "Asia", "Nepal", "2020-08-25", 33533., 855., 753.714, 164., 7., 
  7.143, 1150.881, 29.344, 25.868, 5.629, 0.24, 0.245, 1.27, "", "", "", "", 
  "", "", "", "", 11321., 621999., 21.348, 0.389, 11305., 0.388, 0.067, 15., 
  "tests performed", "", "", "", "", "", "", "", "", "", 82.41, 2.9136808*^7, 
  204.43, 25., 5.809, 3.212, 2442.804, 15., 260.797, 7.26, 9.5, 37.8, 47.782, 
  0.3, 70.78, 0.602}, {"NPL", "Asia", "Nepal", "2020-08-26", 34418., 885., 
  782.857, 175., 11., 7.857, 1181.255, 30.374, 26.868, 6.006, 0.378, 0.27, 
  1.27, "", "", "", "", "", "", "", "", 13253., 635252., 21.802, 0.455, 
```
