## Supplementary material for "Modeling the waves of Covid-19": forecasting program for later stages: world-6-7.txt (part 24 of 37)

```
  11552., 0.396, 0.068, 14.8, "tests performed", "", "", "", "", "", "", "", 
  "", "", 82.41, 2.9136808*^7, 204.43, 25., 5.809, 3.212, 2442.804, 15., 
  260.797, 7.26, 9.5, 37.8, 47.782, 0.3, 70.78, 0.602}, 
 {"NPL", "Asia", "Nepal", "2020-08-27", 35529., 1111., 840.571, 183., 8., 
  8.143, 1219.385, 38.13, 28.849, 6.281, 0.275, 0.279, 1.27, "", "", "", "", 
  "", "", "", "", 12629., 647881., 22.236, 0.433, 11666., 0.4, 0.072, 13.9, 
  "tests performed", "", "", "", "", "", "", "", "", "", 82.41, 2.9136808*^7, 
  204.43, 25., 5.809, 3.212, 2442.804, 15., 260.797, 7.26, 9.5, 37.8, 47.782, 
  0.3, 70.78, 0.602}, {"NPL", "Asia", "Nepal", "2020-08-28", 36456., 927., 
  853.286, 195., 12., 8.286, 1251.201, 31.815, 29.285, 6.693, 0.412, 0.284, 
  1.25, "", "", "", "", "", "", "", "", 10229., 658110., 22.587, 0.351, 
  11173., 0.383, 0.076, 13.1, "tests performed", "", "", "", "", "", "", "", 
  "", "", 82.41, 2.9136808*^7, 204.43, 25., 5.809, 3.212, 2442.804, 15., 
  260.797, 7.26, 9.5, 37.8, 47.782, 0.3, 70.78, 0.602}, 
 {"NPL", "Asia", "Nepal", "2020-08-29", 37340., 884., 889., 207., 12., 8.714, 
  1281.541, 30.34, 30.511, 7.104, 0.412, 0.299, 1.25, "", "", "", "", "", "", 
  "", "", 11516., 669626., 22.982, 0.395, 11030., 0.379, 0.081, 12.4, 
  "tests performed", "", "", "", "", "", "", "", "", "", 82.41, 2.9136808*^7, 
  204.43, 25., 5.809, 3.212, 2442.804, 15., 260.797, 7.26, 9.5, 37.8, 47.782, 
  0.3, 70.78, 0.602}, {"NPL", "Asia", "Nepal", "2020-08-30", 38561., 1221., 
  946.571, 221., 14., 10.286, 1323.446, 41.906, 32.487, 7.585, 0.48, 0.353, 
  1.25, "", "", "", "", "", "", "", "", 12717., 682343., 23.419, 0.436, 
  11700., 0.402, 0.081, 12.4, "tests performed", "", "", "", "", "", "", "", 
  "", "", 82.41, 2.9136808*^7, 204.43, 25., 5.809, 3.212, 2442.804, 15., 
  260.797, 7.26, 9.5, 37.8, 47.782, 0.3, 70.78, 0.602}, 
 {"NPL", "Asia", "Nepal", "2020-08-31", 39460., 899., 968.857, 228., 7., 
  10.143, 1354.301, 30.854, 33.252, 7.825, 0.24, 0.348, 1.23, "", "", "", "", 
  "", "", "", "", 11129., 693472., 23.801, 0.382, 11828., 0.406, 0.082, 12.2, 
  "tests performed", "", "", "", "", "", "", "", "", "", 82.41, 2.9136808*^7, 
  204.43, 25., 5.809, 3.212, 2442.804, 15., 260.797, 7.26, 9.5, 37.8, 47.782, 
  0.3, 70.78, 0.602}, {"NPL", "Asia", "Nepal", "2020-09-01", 40529., 1069., 
  999.429, 239., 11., 10.714, 1390.99, 36.689, 34.301, 8.203, 0.378, 0.368, 
  1.21, "", "", "", "", "", "", "", "", 12088., 705560., 24.215, 0.415, 
  11937., 0.41, 0.084, 11.9, "tests performed", "", "", "", "", "", "", "", 
  "", "", 82.41, 2.9136808*^7, 204.43, 25., 5.809, 3.212, 2442.804, 15., 
  260.797, 7.26, 9.5, 37.8, 47.782, 0.3, 70.78, 0.602}, 
 {"NPL", "Asia", "Nepal", "2020-09-02", 41649., 1120., 1033., 251., 12., 
  10.857, 1429.429, 38.439, 35.453, 8.615, 0.412, 0.373, 1.2, "", "", "", "", 
  "", "", "", "", 12879., 718439., 24.657, 0.442, 11884., 0.408, 0.087, 11.5, 
  "tests performed", "", "", "", "", "", "", "", "", "", 76.85, 2.9136808*^7, 
  204.43, 25., 5.809, 3.212, 2442.804, 15., 260.797, 7.26, 9.5, 37.8, 47.782, 
  0.3, 70.78, 0.602}, {"NPL", "Asia", "Nepal", "2020-09-03", 42877., 1228., 
  1049.714, 257., 6., 10.571, 1471.575, 42.146, 36.027, 8.82, 0.206, 0.363, 
  1.19, "", "", "", "", "", "", "", "", 13413., 731852., 25.118, 0.46, 
  11996., 0.412, 0.088, 11.4, "tests performed", "", "", "", "", "", "", "", 
  "", "", 76.85, 2.9136808*^7, 204.43, 25., 5.809, 3.212, 2442.804, 15., 
  260.797, 7.26, 9.5, 37.8, 47.782, 0.3, 70.78, 0.602}, 
 {"NPL", "Asia", "Nepal", "2020-09-04", 44236., 1359., 1111.429, 271., 14., 
  10.857, 1518.217, 46.642, 38.145, 9.301, 0.48, 0.373, 1.17, "", "", "", "", 
  "", "", "", "", 13638., 745490., 25.586, 0.468, 12483., 0.428, 0.089, 11.2, 
  "tests performed", "", "", "", "", "", "", "", "", "", 76.85, 2.9136808*^7, 
  204.43, 25., 5.809, 3.212, 2442.804, 15., 260.797, 7.26, 9.5, 37.8, 47.782, 
  0.3, 70.78, 0.602}, {"NPL", "Asia", "Nepal", "2020-09-05", 45277., 1041., 
  1133.857, 280., 9., 10.429, 1553.945, 35.728, 38.915, 9.61, 0.309, 0.358, 
  1.15, "", "", "", "", "", "", "", "", 12473., 757963., 26.014, 0.428, 
  12620., 0.433, 0.09, 11.1, "tests performed", "", "", "", "", "", "", "", 
  "", "", 76.85, 2.9136808*^7, 204.43, 25., 5.809, 3.212, 2442.804, 15., 
  260.797, 7.26, 9.5, 37.8, 47.782, 0.3, 70.78, 0.602}, 
 {"NPL", "Asia", "Nepal", "2020-09-06", 46257., 980., 1099.429, 289., 9., 
  9.714, 1587.58, 33.634, 37.733, 9.919, 0.309, 0.333, 1.13, "", "", "", "", 
  "", "", "", "", 10382., 768345., 26.37, 0.356, 12286., 0.422, 0.089, 11.2, 
  "tests performed", "", "", "", "", "", "", "", "", "", 74.07, 2.9136808*^7, 
  204.43, 25., 5.809, 3.212, 2442.804, 15., 260.797, 7.26, 9.5, 37.8, 47.782, 
  0.3, 70.78, 0.602}, {"NPL", "Asia", "Nepal", "2020-09-07", 47236., 979., 
  1110.857, 300., 11., 10.286, 1621.18, 33.6, 38.126, 10.296, 0.378, 0.353, 
  1.11, "", "", "", "", "", "", "", "", 9218., 777563., 26.687, 0.316, 
  12013., 0.412, 0.092, 10.8, "tests performed", "", "", "", "", "", "", "", 
  "", "", 74.07, 2.9136808*^7, 204.43, 25., 5.809, 3.212, 2442.804, 15., 
  260.797, 7.26, 9.5, 37.8, 47.782, 0.3, 70.78, 0.602}, 
 {"NPL", "Asia", "Nepal", "2020-09-08", 48138., 902., 1087., 306., 6., 9.571, 
  1652.137, 30.957, 37.307, 10.502, 0.206, 0.328, 1.1, "", "", "", "", "", 
  "", "", "", 10611., 788174., 27.051, 0.364, 11802., 0.405, 0.092, 10.9, 
  "tests performed", "", "", "", "", "", "", "", "", "", 74.07, 2.9136808*^7, 
  204.43, 25., 5.809, 3.212, 2442.804, 15., 260.797, 7.26, 9.5, 37.8, 47.782, 
  0.3, 70.78, 0.602}, {"NPL", "Asia", "Nepal", "2020-09-09", 49219., 1081., 
  1081.429, 312., 6., 8.714, 1689.238, 37.101, 37.116, 10.708, 0.206, 0.299, 
  1.11, "", "", "", "", "", "", "", "", 11167., 799341., 27.434, 0.383, 
  11557., 0.397, 0.094, 10.7, "tests performed", "", "", "", "", "", "", "", 
  "", "", 74.07, 2.9136808*^7, 204.43, 25., 5.809, 3.212, 2442.804, 15., 
  260.797, 7.26, 9.5, 37.8, 47.782, 0.3, 70.78, 0.602}, 
 {"NPL", "Asia", "Nepal", "2020-09-10", 50465., 1246., 1084., 317., 5., 
  8.571, 1732.002, 42.764, 37.204, 10.88, 0.172, 0.294, 1.12, "", "", "", "", 
  "", "", "", "", 11144., 810485., 27.817, 0.382, 11233., 0.386, 0.097, 10.4, 
  "tests performed", "", "", "", "", "", "", "", "", "", 74.07, 2.9136808*^7, 
  204.43, 25., 5.809, 3.212, 2442.804, 15., 260.797, 7.26, 9.5, 37.8, 47.782, 
  0.3, 70.78, 0.602}, {"NPL", "Asia", "Nepal", "2020-09-11", 51919., 1454., 
  1097.571, 322., 5., 7.286, 1781.904, 49.903, 37.67, 11.051, 0.172, 0.25, 
  1.13, "", "", "", "", "", "", "", "", 10701., 821186., 28.184, 0.367, 
  10814., 0.371, 0.101, 9.9, "tests performed", "", "", "", "", "", "", "", 
  "", "", 74.07, 2.9136808*^7, 204.43, 25., 5.809, 3.212, 2442.804, 15., 
  260.797, 7.26, 9.5, 37.8, 47.782, 0.3, 70.78, 0.602}, 
 {"NPL", "Asia", "Nepal", "2020-09-12", 53120., 1201., 1120.429, 336., 14., 
  8., 1823.124, 41.219, 38.454, 11.532, 0.48, 0.275, 1.14, "", "", "", "", 
  "", "", "", "", 10176., 831362., 28.533, 0.349, 10486., 0.36, 0.107, 9.4, 
  "tests performed", "", "", "", "", "", "", "", "", "", 74.07, 2.9136808*^7, 
  204.43, 25., 5.809, 3.212, 2442.804, 15., 260.797, 7.26, 9.5, 37.8, 47.782, 
  0.3, 70.78, 0.602}, {"NPL", "Asia", "Nepal", "2020-09-13", 54159., 1039., 
  1128.857, 345., 9., 8., 1858.783, 35.659, 38.743, 11.841, 0.309, 0.275, 
  1.14, "", "", "", "", "", "", "", "", 9165., 840527., 28.848, 0.315, 
  10312., 0.354, 0.109, 9.1, "tests performed", "", "", "", "", "", "", "", 
  "", "", 74.07, 2.9136808*^7, 204.43, 25., 5.809, 3.212, 2442.804, 15., 
  260.797, 7.26, 9.5, 37.8, 47.782, 0.3, 70.78, 0.602}, 
 {"NPL", "Asia", "Nepal", "2020-09-14", 55329., 1170., 1156.143, 360., 15., 
  8.571, 1898.938, 40.155, 39.68, 12.356, 0.515, 0.294, 1.15, "", "", "", "", 
  "", "", "", "", 10878., 851405., 29.221, 0.373, 10549., 0.362, 0.11, 9.1, 
  "tests performed", "", "", "", "", "", "", "", "", "", 76.85, 2.9136808*^7, 
  204.43, 25., 5.809, 3.212, 2442.804, 15., 260.797, 7.26, 9.5, 37.8, 47.782, 
  0.3, 70.78, 0.602}, {"NPL", "Asia", "Nepal", "2020-09-15", 56788., 1459., 
  1235.714, 371., 11., 9.286, 1949.012, 50.074, 42.411, 12.733, 0.378, 0.319, 
  1.15, "", "", "", "", "", "", "", "", 10375., 861780., 29.577, 0.356, 
  10515., 0.361, 0.118, 8.5, "tests performed", "", "", "", "", "", "", "", 
  "", "", 76.85, 2.9136808*^7, 204.43, 25., 5.809, 3.212, 2442.804, 15., 
  260.797, 7.26, 9.5, 37.8, 47.782, 0.3, 70.78, 0.602}, 
 {"NPL", "Asia", "Nepal", "2020-09-16", 58327., 1539., 1301.143, 379., 8., 
  9.571, 2001.832, 52.82, 44.656, 13.008, 0.275, 0.328, 1.15, "", "", "", "", 
  "", "", "", "", 10494., 872274., 29.937, 0.36, 10419., 0.358, 0.125, 8., 
  "tests performed", "", "", "", "", "", "", "", "", "", 76.85, 2.9136808*^7, 
  204.43, 25., 5.809, 3.212, 2442.804, 15., 260.797, 7.26, 9.5, 37.8, 47.782, 
  0.3, 70.78, 0.602}, {"NPL", "Asia", "Nepal", "2020-09-17", 59573., 1246., 
  1301.143, 383., 4., 9.429, 2044.596, 42.764, 44.656, 13.145, 0.137, 0.324, 
  1.14, "", "", "", "", "", "", "", "", 10641., 882915., 30.302, 0.365, 
  10347., 0.355, 0.126, 8., "tests performed", "", "", "", "", "", "", "", 
  "", "", 76.85, 2.9136808*^7, 204.43, 25., 5.809, 3.212, 2442.804, 15., 
  260.797, 7.26, 9.5, 37.8, 47.782, 0.3, 70.78, 0.602}, 
 {"NPL", "Asia", "Nepal", "2020-09-18", 61593., 2020., 1382., 390., 7., 
  9.714, 2113.924, 69.328, 47.431, 13.385, 0.24, 0.333, 1.14, "", "", "", "", 
  "", "", "", "", 11458., 894373., 30.696, 0.393, 10455., 0.359, 0.132, 7.6, 
  "tests performed", "", "", "", "", "", "", "", "", "", 76.85, 2.9136808*^7, 
  204.43, 25., 5.809, 3.212, 2442.804, 15., 260.797, 7.26, 9.5, 37.8, 47.782, 
  0.3, 70.78, 0.602}, {"NPL", "Asia", "Nepal", "2020-09-19", 62797., 1204., 
  1382.429, 401., 11., 9.286, 2155.246, 41.322, 47.446, 13.763, 0.378, 0.319, 
  1.12, "", "", "", "", "", "", "", "", 10333., 904706., 31.05, 0.355, 
  10478., 0.36, 0.132, 7.6, "tests performed", "", "", "", "", "", "", "", 
  "", "", 76.85, 2.9136808*^7, 204.43, 25., 5.809, 3.212, 2442.804, 15., 
  260.797, 7.26, 9.5, 37.8, 47.782, 0.3, 70.78, 0.602}, 
 {"NPL", "Asia", "Nepal", "2020-09-20", 64122., 1325., 1423.286, 411., 10., 
  9.429, 2200.722, 45.475, 48.848, 14.106, 0.343, 0.324, 1.1, "", "", "", "", 
  "", "", "", "", 9584., 914290., 31.379, 0.329, 10538., 0.362, 0.135, 7.4, 
  "tests performed", "", "", "", "", "", "", "", "", "", 76.85, 2.9136808*^7, 
  204.43, 25., 5.809, 3.212, 2442.804, 15., 260.797, 7.26, 9.5, 37.8, 47.782, 
  0.3, 70.78, 0.602}, {"NPL", "Asia", "Nepal", "2020-09-21", 65276., 1154., 
  1421., 427., 16., 9.571, 2240.328, 39.606, 48.77, 14.655, 0.549, 0.328, 
  1.08, "", "", "", "", "", "", "", "", 9533., 923823., 31.706, 0.327, 
  10345., 0.355, 0.137, 7.3, "tests performed", "", "", "", "", "", "", "", 
  "", "", 76.85, 2.9136808*^7, 204.43, 25., 5.809, 3.212, 2442.804, 15., 
  260.797, 7.26, 9.5, 37.8, 47.782, 0.3, 70.78, 0.602}, 
 {"NPL", "Asia", "Nepal", "2020-09-22", 66632., 1356., 1406.286, 429., 2., 
  8.286, 2286.867, 46.539, 48.265, 14.724, 0.069, 0.284, 1.08, "", "", "", 
  "", "", "", "", "", 11154., 934977., 32.089, 0.383, 10457., 0.359, 0.134, 
  7.4, "tests performed", "", "", "", "", "", "", "", "", "", 76.85, 
  2.9136808*^7, 204.43, 25., 5.809, 3.212, 2442.804, 15., 260.797, 7.26, 9.5, 
  37.8, 47.782, 0.3, 70.78, 0.602}, {"NPL", "Asia", "Nepal", "2020-09-23", 
  67804., 1172., 1353.857, 436., 7., 8.143, 2327.091, 40.224, 46.466, 14.964, 
  0.24, 0.279, 1.07, "", "", "", "", "", "", "", "", 9497., 944474., 32.415, 
  0.326, 10314., 0.354, 0.131, 7.6, "tests performed", "", "", "", "", "", 
  "", "", "", "", 76.85, 2.9136808*^7, 204.43, 25., 5.809, 3.212, 2442.804, 
  15., 260.797, 7.26, 9.5, 37.8, 47.782, 0.3, 70.78, 0.602}, 
 {"NPL", "Asia", "Nepal", "2020-09-24", 69301., 1497., 1389.714, 453., 17., 
  10., 2378.469, 51.378, 47.696, 15.547, 0.583, 0.343, 1.08, "", "", "", "", 
  "", "", "", "", 11449., 955923., 32.808, 0.393, 10430., 0.358, 0.133, 7.5, 
  "tests performed", "", "", "", "", "", "", "", "", "", 76.85, 2.9136808*^7, 
  204.43, 25., 5.809, 3.212, 2442.804, 15., 260.797, 7.26, 9.5, 37.8, 47.782, 
  0.3, 70.78, 0.602}, {"NPL", "Asia", "Nepal", "2020-09-25", 70614., 1313., 
  1288.714, 459., 6., 9.857, 2423.532, 45.063, 44.23, 15.753, 0.206, 0.338, 
  1.09, "", "", "", "", "", "", "", "", 12262., 968185., 33.229, 0.421, 
  10545., 0.362, 0.122, 8.2, "tests performed", "", "", "", "", "", "", "", 
  "", "", 76.85, 2.9136808*^7, 204.43, 25., 5.809, 3.212, 2442.804, 15., 
  260.797, 7.26, 9.5, 37.8, 47.782, 0.3, 70.78, 0.602}, 
 {"NPL", "Asia", "Nepal", "2020-09-26", 71821., 1207., 1289.143, 467., 8., 
  9.429, 2464.958, 41.425, 44.244, 16.028, 0.275, 0.324, 1.11, "", "", "", 
  "", "", "", "", "", 10019., 978204., 33.573, 0.344, 10500., 0.36, 0.123, 
  8.1, "tests performed", "", "", "", "", "", "", "", "", "", 76.85, 
  2.9136808*^7, 204.43, 25., 5.809, 3.212, 2442.804, 15., 260.797, 7.26, 9.5, 
  37.8, 47.782, 0.3, 70.78, 0.602}, {"NPL", "Asia", "Nepal", "2020-09-27", 
  73394., 1573., 1324.571, 477., 10., 9.429, 2518.944, 53.987, 45.46, 16.371, 
  0.343, 0.324, 1.15, "", "", "", "", "", "", "", "", 10123., 988327., 33.92, 
  0.347, 10577., 0.363, 0.125, 8., "tests performed", "", "", "", "", "", "", 
  "", "", "", 76.85, 2.9136808*^7, 204.43, 25., 5.809, 3.212, 2442.804, 15., 
  260.797, 7.26, 9.5, 37.8, 47.782, 0.3, 70.78, 0.602}, 
 {"NPL", "Asia", "Nepal", "2020-09-28", 74745., 1351., 1352.714, 481., 4., 
  7.714, 2565.312, 46.367, 46.426, 16.508, 0.137, 0.265, 1.17, "", "", "", 
  "", "", "", "", "", 10080., 998407., 34.266, 0.346, 10655., 0.366, 0.127, 
  7.9, "tests performed", "", "", "", "", "", "", "", "", "", 76.85, 
  2.9136808*^7, 204.43, 25., 5.809, 3.212, 2442.804, 15., 260.797, 7.26, 9.5, 
  37.8, 47.782, 0.3, 70.78, 0.602}, {"NPL", "Asia", "Nepal", "2020-09-29", 
  76258., 1513., 1375.143, 491., 10., 8.857, 2617.239, 51.927, 47.196, 
  16.852, 0.343, 0.304, 1.2, "", "", "", "", "", "", "", "", 10891., 
  1.009298*^6, 34.64, 0.374, 10617., 0.364, 0.13, 7.7, "tests performed", "", 
  "", "", "", "", "", "", "", "", 76.85, 2.9136808*^7, 204.43, 25., 5.809, 
  3.212, 2442.804, 15., 260.797, 7.26, 9.5, 37.8, 47.782, 0.3, 70.78, 0.602}, 
 {"NPL", "Asia", "Nepal", "2020-09-30", 77817., 1559., 1430.429, 498., 7., 
  8.857, 2670.746, 53.506, 49.094, 17.092, 0.24, 0.304, 1.23, "", "", "", "", 
  "", "", "", "", 12205., 1.021503*^6, 35.059, 0.419, 11004., 0.378, 0.13, 
  7.7, "tests performed", "", "", "", "", "", "", "", "", "", 76.85, 
  2.9136808*^7, 204.43, 25., 5.809, 3.212, 2442.804, 15., 260.797, 7.26, 9.5, 
  37.8, 47.782, 0.3, 70.78, 0.602}, {"NPL", "Asia", "Nepal", "2020-10-01", 
  79728., 1911., 1489.571, 509., 11., 8., 2736.333, 65.587, 51.123, 17.469, 
  0.378, 0.275, 1.27, "", "", "", "", "", "", "", "", 12444., 1.033947*^6, 
  35.486, 0.427, 11146., 0.383, 0.134, 7.5, "tests performed", "", "", "", 
  "", "", "", "", "", "", 76.85, 2.9136808*^7, 204.43, 25., 5.809, 3.212, 
  2442.804, 15., 260.797, 7.26, 9.5, 37.8, 47.782, 0.3, 70.78, 0.602}, 
 {"NPL", "Asia", "Nepal", "2020-10-02", 82450., 2722., 1690.857, 520., 11., 
  8.714, 2829.754, 93.421, 58.032, 17.847, 0.378, 0.299, 1.31, "", "", "", 
  "", "", "", "", "", 14739., 1.048686*^6, 35.992, 0.506, 11500., 0.395, 
  0.147, 6.8, "tests performed", "", "", "", "", "", "", "", "", "", 76.85, 
  2.9136808*^7, 204.43, 25., 5.809, 3.212, 2442.804, 15., 260.797, 7.26, 9.5, 
  37.8, 47.782, 0.3, 70.78, 0.602}, {"NPL", "Asia", "Nepal", "2020-10-03", 
  84570., 2120., 1821.286, 528., 8., 8.714, 2902.514, 72.76, 62.508, 18.121, 
  0.275, 0.299, 1.33, "", "", "", "", "", "", "", "", 12978., 1.061664*^6, 
  36.437, 0.445, 11923., 0.409, 0.153, 6.5, "tests performed", "", "", "", 
  "", "", "", "", "", "", 76.85, 2.9136808*^7, 204.43, 25., 5.809, 3.212, 
  2442.804, 15., 260.797, 7.26, 9.5, 37.8, 47.782, 0.3, 70.78, 0.602}, 
 {"NPL", "Asia", "Nepal", "2020-10-04", 86823., 2253., 1918.429, 535., 7., 
  8.286, 2979.839, 77.325, 65.842, 18.362, 0.24, 0.284, 1.34, "", "", "", "", 
  "", "", "", "", 12784., 1.074448*^6, 36.876, 0.439, 12303., 0.422, 0.156, 
  6.4, "tests performed", "", "", "", "", "", "", "", "", "", 76.85, 
  2.9136808*^7, 204.43, 25., 5.809, 3.212, 2442.804, 15., 260.797, 7.26, 9.5, 
  37.8, 47.782, 0.3, 70.78, 0.602}, {"NPL", "Asia", "Nepal", "2020-10-05", 
  89263., 2440., 2074., 554., 19., 10.429, 3063.582, 83.743, 71.181, 19.014, 
  0.652, 0.358, 1.35, "", "", "", "", "", "", "", "", 13781., 1.088229*^6, 
  37.349, 0.473, 12832., 0.44, 0.162, 6.2, "tests performed", "", "", "", "", 
  "", "", "", "", "", 76.85, 2.9136808*^7, 204.43, 25., 5.809, 3.212, 
  2442.804, 15., 260.797, 7.26, 9.5, 37.8, 47.782, 0.3, 70.78, 0.602}, 
 {"NPL", "Asia", "Nepal", "2020-10-06", 90814., 1551., 2079.429, 563., 9., 
  10.286, 3116.814, 53.232, 71.368, 19.323, 0.309, 0.353, 1.36, "", "", "", 
  "", "", "", "", "", 11047., 1.099276*^6, 37.728, 0.379, 12854., 0.441, 
  0.162, 6.2, "tests performed", "", "", "", "", "", "", "", "", "", 76.85, 
  2.9136808*^7, 204.43, 25., 5.809, 3.212, 2442.804, 15., 260.797, 7.26, 9.5, 
  37.8, 47.782, 0.3, 70.78, 0.602}, {"NPL", "Asia", "Nepal", "2020-10-07", 
  94253., 3439., 2348., 578., 15., 11.429, 3234.843, 118.029, 80.585, 19.837, 
  0.515, 0.392, 1.39, "", "", "", "", "", "", "", "", 14209., 1.113485*^6, 
  38.216, 0.488, 13140., 0.451, 0.179, 5.6, "tests performed", "", "", "", 
  "", "", "", "", "", "", 76.85, 2.9136808*^7, 204.43, 25., 5.809, 3.212, 
  2442.804, 15., 260.797, 7.26, 9.5, 37.8, 47.782, 0.3, 70.78, 0.602}, 
 {"NPL", "Asia", "Nepal", "2020-10-08", 98617., 4364., 2698.429, 590., 12., 
  11.571, 3384.619, 149.776, 92.612, 20.249, 0.412, 0.397, 1.39, "", "", "", 
  "", "", "", "", "", 18473., 1.131958*^6, 38.85, 0.634, 14002., 0.481, 
  0.193, 5.2, "tests performed", "", "", "", "", "", "", "", "", "", 76.85, 
  2.9136808*^7, 204.43, 25., 5.809, 3.212, 2442.804, 15., 260.797, 7.26, 9.5, 
  37.8, 47.782, 0.3, 70.78, 0.602}, {"NPL", "Asia", "Nepal", "2020-10-09", 
  100676., 2059., 2603.714, 600., 10., 11.429, 3455.286, 70.667, 89.362, 
  20.593, 0.343, 0.392, 1.36, "", "", "", "", "", "", "", "", 13279., 
  1.145237*^6, 39.306, 0.456, 13793., 0.473, 0.189, 5.3, "tests performed", 
  "", "", "", "", "", "", "", "", "", 63.89, 2.9136808*^7, 204.43, 25., 
  5.809, 3.212, 2442.804, 15., 260.797, 7.26, 9.5, 37.8, 47.782, 0.3, 70.78, 
  0.602}, {"NPL", "Asia", "Nepal", "2020-10-10", 105684., 5008., 3016.286, 
  614., 14., 12.286, 3627.165, 171.879, 103.521, 21.073, 0.48, 0.422, 1.36, 
  "", "", "", "", "", "", "", "", 19320., 1.164557*^6, 39.969, 0.663, 14699., 
  0.504, 0.205, 4.9, "tests performed", "", "", "", "", "", "", "", "", "", 
  63.89, 2.9136808*^7, 204.43, 25., 5.809, 3.212, 2442.804, 15., 260.797, 
  7.26, 9.5, 37.8, 47.782, 0.3, 70.78, 0.602}, 
 {"NPL", "Asia", "Nepal", "2020-10-11", 107755., 2071., 2990.286, 636., 22., 
  14.429, 3698.243, 71.078, 102.629, 21.828, 0.755, 0.495, 1.32, "", "", "", 
  "", "", "", "", "", 12427., 1.176984*^6, 40.395, 0.427, 14648., 0.503, 
  0.204, 4.9, "tests performed", "", "", "", "", "", "", "", "", "", 63.89, 
  2.9136808*^7, 204.43, 25., 5.809, 3.212, 2442.804, 15., 260.797, 7.26, 9.5, 
  37.8, 47.782, 0.3, 70.78, 0.602}, {"NPL", "Asia", "Nepal", "2020-10-12", 
  111802., 4047., 3219.857, 645., 9., 13., 3837.14, 138.896, 110.508, 22.137, 
  0.309, 0.446, 1.3, "", "", "", "", "", "", "", "", 14530., 1.191514*^6, 
  40.894, 0.499, 14755., 0.506, 0.218, 4.6, "tests performed", "", "", "", 
  "", "", "", "", "", "", 63.89, 2.9136808*^7, 204.43, 25., 5.809, 3.212, 
  2442.804, 15., 260.797, 7.26, 9.5, 37.8, 47.782, 0.3, 70.78, 0.602}, 
 {"NPL", "Asia", "Nepal", "2020-10-13", 115358., 3556., 3506.286, 663., 18., 
  14.286, 3959.185, 122.045, 120.339, 22.755, 0.618, 0.49, 1.26, "", "", "", 
  "", "", "", "", "", 15577., 1.207091*^6, 41.428, 0.535, 15402., 0.529, 
  0.228, 4.4, "tests performed", "", "", "", "", "", "", "", "", "", 63.89, 
  2.9136808*^7, 204.43, 25., 5.809, 3.212, 2442.804, 15., 260.797, 7.26, 9.5, 
  37.8, 47.782, 0.3, 70.78, 0.602}, {"NPL", "Asia", "Nepal", "2020-10-14", 
  117996., 2638., 3391.857, 675., 12., 13.857, 4049.723, 90.538, 116.411, 
  23.167, 0.412, 0.476, 1.22, "", "", "", "", "", "", "", "", 13947., 
  1.221038*^6, 41.907, 0.479, 15365., 0.527, 0.221, 4.5, "tests performed", 
  "", "", "", "", "", "", "", "", "", 63.89, 2.9136808*^7, 204.43, 25., 
  5.809, 3.212, 2442.804, 15., 260.797, 7.26, 9.5, 37.8, 47.782, 0.3, 70.78, 
  0.602}, {"NPL", "Asia", "Nepal", "2020-10-15", 121745., 3749., 3304., 694., 
  19., 14.857, 4178.392, 128.669, 113.396, 23.819, 0.652, 0.51, 1.2, "", "", 
  "", "", "", "", "", "", 16598., 1.237636*^6, 42.477, 0.57, 15097., 0.518, 
  0.219, 4.6, "tests performed", "", "", "", "", "", "", "", "", "", 63.89, 
  2.9136808*^7, 204.43, 25., 5.809, 3.212, 2442.804, 15., 260.797, 7.26, 9.5, 
  37.8, 47.782, 0.3, 70.78, 0.602}, {"NPL", "Asia", "Nepal", "2020-10-16", 
  126137., 4392., 3637.286, 715., 21., 16.429, 4329.129, 150.737, 124.835, 
  24.539, 0.721, 0.564, 1.18, "", "", "", "", "", "", "", "", 16531., 
  1.254167*^6, 43.044, 0.567, 15561., 0.534, 0.234, 4.3, "tests performed", 
  "", "", "", "", "", "", "", "", "", 63.89, 2.9136808*^7, 204.43, 25., 
  5.809, 3.212, 2442.804, 15., 260.797, 7.26, 9.5, 37.8, 47.782, 0.3, 70.78, 
  0.602}, {"NPL", "Asia", "Nepal", "2020-10-17", 129304., 3167., 3374.286, 
  727., 12., 16.143, 4437.823, 108.694, 115.808, 24.951, 0.412, 0.554, 1.15, 
  "", "", "", "", "", "", "", "", 15438., 1.269605*^6, 43.574, 0.53, 15007., 
  0.515, 0.225, 4.4, "tests performed", "", "", "", "", "", "", "", "", "", 
  63.89, 2.9136808*^7, 204.43, 25., 5.809, 3.212, 2442.804, 15., 260.797, 
  7.26, 9.5, 37.8, 47.782, 0.3, 70.78, 0.602}, 
 {"NPL", "Asia", "Nepal", "2020-10-18", 132246., 2942., 3498.714, 739., 12., 
  14.714, 4538.795, 100.972, 120.079, 25.363, 0.412, 0.505, 1.14, "", "", "", 
  "", "", "", "", "", 13749., 1.283354*^6, 44.046, 0.472, 15196., 0.522, 
  0.23, 4.3, "tests performed", "", "", "", "", "", "", "", "", "", 63.89, 
  2.9136808*^7, 204.43, 25., 5.809, 3.212, 2442.804, 15., 260.797, 7.26, 9.5, 
  37.8, 47.782, 0.3, 70.78, 0.602}, {"NPL", "Asia", "Nepal", "2020-10-19", 
  136036., 3790., 3462., 757., 18., 16., 4668.871, 130.076, 118.819, 25.981, 
  0.618, 0.549, 1.13, "", "", "", "", "", "", "", "", 17564., 1.300918*^6, 
  44.649, 0.603, 15629., 0.536, 0.222, 4.5, "tests performed", "", "", "", 
  "", "", "", "", "", "", 63.89, 2.9136808*^7, 204.43, 25., 5.809, 3.212, 
  2442.804, 15., 260.797, 7.26, 9.5, 37.8, 47.782, 0.3, 70.78, 0.602}, 
 {"NPL", "Asia", "Nepal", "2020-10-20", 139129., 3093., 3395.857, 765., 8., 
  14.571, 4775.025, 106.154, 116.549, 26.255, 0.275, 0.5, 1.11, "", "", "", 
  "", "", "", "", "", 13861., 1.314779*^6, 45.124, 0.476, 15384., 0.528, 
  0.221, 4.5, "tests performed", "", "", "", "", "", "", "", "", "", 63.89, 
  2.9136808*^7, 204.43, 25., 5.809, 3.212, 2442.804, 15., 260.797, 7.26, 9.5, 
  37.8, 47.782, 0.3, 70.78, 0.602}, {"NPL", "Asia", "Nepal", "2020-10-21", 
  144872., 5743., 3839.429, 791., 26., 16.571, 4972.13, 197.105, 131.772, 
  27.148, 0.892, 0.569, 1.09, "", "", "", "", "", "", "", "", 20118., 
  1.334897*^6, 45.815, 0.69, 16266., 0.558, 0.236, 4.2, "tests performed", 
  "", "", "", "", "", "", "", "", "", 63.89, 2.9136808*^7, 204.43, 25., 
  5.809, 3.212, 2442.804, 15., 260.797, 7.26, 9.5, 37.8, 47.782, 0.3, 70.78, 
  0.602}, {"NPL", "Asia", "Nepal", "2020-10-22", 148509., 3637., 3823.429, 
  812., 21., 16.857, 5096.955, 124.825, 131.223, 27.869, 0.721, 0.579, 1.04, 
  "", "", "", "", "", "", "", "", 15255., 1.350152*^6, 46.338, 0.524, 16074., 
  0.552, 0.238, 4.2, "tests performed", "", "", "", "", "", "", "", "", "", 
  63.89, 2.9136808*^7, 204.43, 25., 5.809, 3.212, 2442.804, 15., 260.797, 
  7.26, 9.5, 37.8, 47.782, 0.3, 70.78, 0.602}, 
 {"NPL", "Asia", "Nepal", "2020-10-23", 153008., 4499., 3838.714, 829., 17., 
  16.286, 5251.365, 154.41, 131.748, 28.452, 0.583, 0.559, 0.99, "", "", "", 
  "", "", "", "", "", 16864., 1.367016*^6, 46.917, 0.579, 16121., 0.553, 
  0.238, 4.2, "tests performed", "", "", "", "", "", "", "", "", "", 63.89, 
  2.9136808*^7, 204.43, 25., 5.809, 3.212, 2442.804, 15., 260.797, 7.26, 9.5, 
  37.8, 47.782, 0.3, 70.78, 0.602}, {"NPL", "Asia", "Nepal", "2020-10-24", 
  155233., 2225., 3704.143, 842., 13., 16.429, 5327.728, 76.364, 127.129, 
  28.898, 0.446, 0.564, 0.93, "", "", "", "", "", "", "", "", 13846., 
  1.380862*^6, 47.392, 0.475, 15894., 0.545, 0.233, 4.3, "tests performed", 
  "", "", "", "", "", "", "", "", "", 63.89, 2.9136808*^7, 204.43, 25., 
  5.809, 3.212, 2442.804, 15., 260.797, 7.26, 9.5, 37.8, 47.782, 0.3, 70.78, 
  0.602}, {"NPL", "Asia", "Nepal", "2020-10-25", 158089., 2856., 3691.857, 
  847., 5., 15.429, 5425.749, 98.02, 126.708, 29.07, 0.172, 0.53, 0.89, "", 
  "", "", "", "", "", "", "", 12311., 1.393173*^6, 47.815, 0.423, 15688., 
  0.538, 0.235, 4.2, "tests performed", "", "", "", "", "", "", "", "", "", 
  63.89, 2.9136808*^7, 204.43, 25., 5.809, 3.212, 2442.804, 15., 260.797, 
  7.26, 9.5, 37.8, 47.782, 0.3, 70.78, 0.602}, 
 {"NPL", "Asia", "Nepal", "2020-10-26", 159830., 1741., 3399.143, 862., 15., 
  15., 5485.501, 59.753, 116.661, 29.585, 0.515, 0.515, 0.85, "", "", "", "", 
  "", "", "", "", 5006., 1.398179*^6, 47.987, 0.172, 13894., 0.477, 0.245, 
  4.1, "tests performed", "", "", "", "", "", "", "", "", "", 63.89, 
  2.9136808*^7, 204.43, 25., 5.809, 3.212, 2442.804, 15., 260.797, 7.26, 9.5, 
  37.8, 47.782, 0.3, 70.78, 0.602}, {"NPL", "Asia", "Nepal", "2020-10-27", 
  160400., 570., 3038.714, 876., 14., 15.857, 5505.064, 19.563, 104.291, 
  30.065, 0.48, 0.544, 0.84, "", "", "", "", "", "", "", "", 2515., 
  1.400694*^6, 48.073, 0.086, 12274., 0.421, 0.248, 4., "tests performed", 
  "", "", "", "", "", "", "", "", "", 63.89, 2.9136808*^7, 204.43, 25., 
  5.809, 3.212, 2442.804, 15., 260.797, 7.26, 9.5, 37.8, 47.782, 0.3, 70.78, 
  0.602}, {"NPL", "Asia", "Nepal", "2020-10-28", 162354., 1954., 2497.429, 
  887., 11., 13.714, 5572.127, 67.063, 85.714, 30.443, 0.378, 0.471, 0.85, 
  "", "", "", "", "", "", "", "", 8601., 1.409295*^6, 48.368, 0.295, 10628., 
  0.365, 0.235, 4.3, "tests performed", "", "", "", "", "", "", "", "", "", 
  63.89, 2.9136808*^7, 204.43, 25., 5.809, 3.212, 2442.804, 15., 260.797, 
  7.26, 9.5, 37.8, 47.782, 0.3, 70.78, 0.602}, 
 {"NPL", "Asia", "Nepal", "2020-10-29", 164718., 2364., 2315.571, 904., 17., 
  13.143, 5653.262, 81.134, 79.472, 31.026, 0.583, 0.451, 0.89, "", "", "", 
  "", "", "", "", "", 9769., 1.419064*^6, 48.703, 0.335, 9845., 0.338, 0.235, 
  4.3, "tests performed", "", "", "", "", "", "", "", "", "", 63.89, 
  2.9136808*^7, 204.43, 25., 5.809, 3.212, 2442.804, 15., 260.797, 7.26, 9.5, 
  37.8, 47.782, 0.3, 70.78, 0.602}, {"NPL", "Asia", "Nepal", "2020-10-30", 
  168235., 3517., 2175.286, 920., 16., 13., 5773.968, 120.706, 74.658, 
  31.575, 0.549, 0.446, 0.93, "", "", "", "", "", "", "", "", 14989., 
  1.434053*^6, 49.218, 0.514, 9577., 0.329, 0.227, 4.4, "tests performed", 
  "", "", "", "", "", "", "", "", "", 63.89, 2.9136808*^7, 204.43, 25., 
  5.809, 3.212, 2442.804, 15., 260.797, 7.26, 9.5, 37.8, 47.782, 0.3, 70.78, 
  0.602}, {"NPL", "Asia", "Nepal", "2020-10-31", 170743., 2508., 2215.714, 
  937., 17., 13.571, 5860.045, 86.077, 76.045, 32.159, 0.583, 0.466, 0.96, 
  "", "", "", "", "", "", "", "", 9290., 1.443343*^6, 49.537, 0.319, 8926., 
  0.306, 0.248, 4., "tests performed", "", "", "", "", "", "", "", "", "", 
  63.89, 2.9136808*^7, 204.43, 25., 5.809, 3.212, 2442.804, 15., 260.797, 
  7.26, 9.5, 37.8, 47.782, 0.3, 70.78, 0.602}, 
 {"NPL", "Asia", "Nepal", "2020-11-01", 173567., 2824., 2211.143, 960., 23., 
  16.143, 5956.967, 96.922, 75.888, 32.948, 0.789, 0.554, 0.98, "", "", "", 
  "", "", "", "", "", 13023., 1.456366*^6, 49.984, 0.447, 9028., 0.31, 0.245, 
  4.1, "tests performed", "", "", "", "", "", "", "", "", "", 63.89, 
  2.9136808*^7, 204.43, 25., 5.809, 3.212, 2442.804, 15., 260.797, 7.26, 9.5, 
  37.8, 47.782, 0.3, 70.78, 0.602}, {"NPL", "Asia", "Nepal", "2020-11-02", 
  176500., 2933., 2381.429, 984., 24., 17.429, 6057.63, 100.663, 81.733, 
  33.772, 0.824, 0.598, 1., "", "", "", "", "", "", "", "", 13446., 
  1.469812*^6, 50.445, 0.461, 10233., 0.351, 0.233, 4.3, "tests performed", 
  "", "", "", "", "", "", "", "", "", 63.89, 2.9136808*^7, 204.43, 25., 
  5.809, 3.212, 2442.804, 15., 260.797, 7.26, 9.5, 37.8, 47.782, 0.3, 70.78, 
  0.602}, {"NPL", "Asia", "Nepal", "2020-11-03", 179614., 3114., 2744.857, 
  1004., 20., 18.286, 6164.505, 106.875, 94.206, 34.458, 0.686, 0.628, 1., 
  "", "", "", "", "", "", "", "", 11166., 1.480978*^6, 50.828, 0.383, 11469., 
  0.394, 0.239, 4.2, "tests performed", "", "", "", "", "", "", "", "", "", 
  63.89, 2.9136808*^7, 204.43, 25., 5.809, 3.212, 2442.804, 15., 260.797, 
  7.26, 9.5, 37.8, 47.782, 0.3, 70.78, 0.602}, 
 {"NPL", "Asia", "Nepal", "2020-11-04", 182923., 3309., 2938.429, 1034., 30., 
  21., 6278.073, 113.568, 100.849, 35.488, 1.03, 0.721, 0.99, "", "", "", "", 
  "", "", "", "", 13144., 1.494122*^6, 51.28, 0.451, 12118., 0.416, 0.242, 
  4.1, "tests performed", "", "", "", "", "", "", "", "", "", 63.89, 
  2.9136808*^7, 204.43, 25., 5.809, 3.212, 2442.804, 15., 260.797, 7.26, 9.5, 
  37.8, 47.782, 0.3, 70.78, 0.602}, {"NPL", "Asia", "Nepal", "2020-11-05", 
  185974., 3051., 3036.571, 1052., 18., 21.143, 6382.786, 104.713, 104.218, 
  36.106, 0.618, 0.726, 0.98, "", "", "", "", "", "", "", "", 13068., 
  1.50719*^6, 51.728, 0.449, 12589., 0.432, 0.241, 4.1, "tests performed", 
  "", "", "", "", "", "", "", "", "", 63.89, 2.9136808*^7, 204.43, 25., 
  5.809, 3.212, 2442.804, 15., 260.797, 7.26, 9.5, 37.8, 47.782, 0.3, 70.78, 
  0.602}, {"NPL", "Asia", "Nepal", "2020-11-06", 188883., 2909., 2949.714, 
  1070., 18., 21.429, 6482.625, 99.839, 101.237, 36.723, 0.618, 0.735, 0.96, 
  "", "", "", "", "", "", "", "", 10153., 1.517343*^6, 52.077, 0.348, 11899., 
  0.408, 0.248, 4., "tests performed", "", "", "", "", "", "", "", "", "", 
  63.89, 2.9136808*^7, 204.43, 25., 5.809, 3.212, 2442.804, 15., 260.797, 
  7.26, 9.5, 37.8, 47.782, 0.3, 70.78, 0.602}, 
 {"NPL", "Asia", "Nepal", "2020-11-07", 191636., 2753., 2984.714, 1087., 17., 
  21.429, 6577.11, 94.485, 102.438, 37.307, 0.583, 0.735, 0.95, "", "", "", 
  "", "", "", "", "", 10423., 1.527766*^6, 52.434, 0.358, 12060., 0.414, 
  0.247, 4., "tests performed", "", "", "", "", "", "", "", "", "", 63.89, 
  2.9136808*^7, 204.43, 25., 5.809, 3.212, 2442.804, 15., 260.797, 7.26, 9.5, 
  37.8, 47.782, 0.3, 70.78, 0.602}, {"NPL", "Asia", "Nepal", "2020-11-08", 
  194453., 2817., 2983.714, 1108., 21., 21.143, 6673.792, 96.682, 102.404, 
  38.028, 0.721, 0.726, 0.93, "", "", "", "", "", "", "", "", 12311., 
  1.540077*^6, 52.857, 0.423, 11959., 0.41, 0.249, 4., "tests performed", "", 
  "", "", "", "", "", "", "", "", 63.89, 2.9136808*^7, 204.43, 25., 5.809, 
  3.212, 2442.804, 15., 260.797, 7.26, 9.5, 37.8, 47.782, 0.3, 70.78, 0.602}, 
 {"NPL", "Asia", "Nepal", "2020-11-09", 197024., 2571., 2932., 1126., 18., 
  20.286, 6762.031, 88.239, 100.629, 38.645, 0.618, 0.696, 0.91, "", "", "", 
  "", "", "", "", "", 11177., 1.551254*^6, 53.24, 0.384, 11635., 0.399, 
  0.252, 4., "tests performed", "", "", "", "", "", "", "", "", "", 63.89, 
  2.9136808*^7, 204.43, 25., 5.809, 3.212, 2442.804, 15., 260.797, 7.26, 9.5, 
  37.8, 47.782, 0.3, 70.78, 0.602}, {"NPL", "Asia", "Nepal", "2020-11-10", 
  199760., 2736., 2878., 1148., 22., 20.571, 6855.933, 93.902, 98.775, 39.4, 
  0.755, 0.706, 0.89, "", "", "", "", "", "", "", "", 12960., 1.564214*^6, 
  53.685, 0.445, 11891., 0.408, 0.242, 4.1, "tests performed", "", "", "", 
  "", "", "", "", "", "", 63.89, 2.9136808*^7, 204.43, 25., 5.809, 3.212, 
  2442.804, 15., 260.797, 7.26, 9.5, 37.8, 47.782, 0.3, 70.78, 0.602}, 
 {"NPL", "Asia", "Nepal", "2020-11-11", 202329., 2569., 2772.286, 1174., 26., 
  20., 6944.103, 88.17, 95.147, 40.293, 0.892, 0.686, 0.85, "", "", "", "", 
  "", "", "", "", 10081., 1.574295*^6, 54.031, 0.346, 11453., 0.393, 0.242, 
  4.1, "tests performed", "", "", "", "", "", "", "", "", "", 63.89, 
  2.9136808*^7, 204.43, 25., 5.809, 3.212, 2442.804, 15., 260.797, 7.26, 9.5, 
  37.8, 47.782, 0.3, 70.78, 0.602}, {"NPL", "Asia", "Nepal", "2020-11-12", 
  204242., 1913., 2609.714, 1189., 15., 19.571, 7009.759, 65.656, 89.568, 
  40.807, 0.515, 0.672, 0.81, "", "", "", "", "", "", "", "", 10022., 
  1.584317*^6, 54.375, 0.344, 11018., 0.378, 0.237, 4.2, "tests performed", 
  "", "", "", "", "", "", "", "", "", 63.89, 2.9136808*^7, 204.43, 25., 
  5.809, 3.212, 2442.804, 15., 260.797, 7.26, 9.5, 37.8, 47.782, 0.3, 70.78, 
  0.602}, {"NPL", "Asia", "Nepal", "2020-11-13", 206353., 2111., 2495.714, 
  1202., 13., 18.857, 7082.21, 72.451, 85.655, 41.254, 0.446, 0.647, 0.79, 
  "", "", "", "", "", "", "", "", 9533., 1.59385*^6, 54.702, 0.327, 10930., 
  0.375, 0.228, 4.4, "tests performed", "", "", "", "", "", "", "", "", "", 
  63.89, 2.9136808*^7, 204.43, 25., 5.809, 3.212, 2442.804, 15., 260.797, 
  7.26, 9.5, 37.8, 47.782, 0.3, 70.78, 0.602}, 
 {"NPL", "Asia", "Nepal", "2020-11-14", 208299., 1946., 2380.429, 1215., 13., 
  18.286, 7148.999, 66.788, 81.698, 41.7, 0.446, 0.628, 0.78, "", "", "", "", 
  "", "", "", "", 8753., 1.602603*^6, 55.003, 0.3, 10691., 0.367, 0.223, 4.5, 
  "tests performed", "", "", "", "", "", "", "", "", "", 63.89, 2.9136808*^7, 
  204.43, 25., 5.809, 3.212, 2442.804, 15., 260.797, 7.26, 9.5, 37.8, 47.782, 
  0.3, 70.78, 0.602}, {"NPL", "Asia", "Nepal", "2020-11-15", 209776., 1477., 
  2189., 1221., 6., 16.143, 7199.691, 50.692, 75.128, 41.906, 0.206, 0.554, 
  0.76, "", "", "", "", "", "", "", "", 6476., 1.609079*^6, 55.225, 0.222, 
  9857., 0.338, 0.222, 4.5, "tests performed", "", "", "", "", "", "", "", 
  "", "", 63.89, 2.9136808*^7, 204.43, 25., 5.809, 3.212, 2442.804, 15., 
  260.797, 7.26, 9.5, 37.8, 47.782, 0.3, 70.78, 0.602}, 
 {"NPL", "Asia", "Nepal", "2020-11-16", 210973., 1197., 1992.714, 1230., 9., 
  14.857, 7240.773, 41.082, 68.392, 42.215, 0.309, 0.51, 0.75, "", "", "", 
  "", "", "", "", "", 4832., 1.613911*^6, 55.391, 0.166, 8951., 0.307, 0.223, 
  4.5, "tests performed", "", "", "", "", "", "", "", "", "", 63.89, 
  2.9136808*^7, 204.43, 25., 5.809, 3.212, 2442.804, 15., 260.797, 7.26, 9.5, 
  37.8, 47.782, 0.3, 70.78, 0.602}, {"NPL", "Asia", "Nepal", "2020-11-17", 
  211475., 502., 1673.571, 1247., 17., 14.143, 7258.002, 17.229, 57.438, 
  42.798, 0.583, 0.485, 0.75, "", "", "", "", "", "", "", "", 3112., 
  1.617023*^6, 55.498, 0.107, 7544., 0.259, 0.222, 4.5, "tests performed", 
  "", "", "", "", "", "", "", "", "", 63.89, 2.9136808*^7, 204.43, 25., 
  5.809, 3.212, 2442.804, 15., 260.797, 7.26, 9.5, 37.8, 47.782, 0.3, 70.78, 
  0.602}, {"NPL", "Asia", "Nepal", "2020-11-18", 212917., 1442., 1512.571, 
  1259., 12., 12.143, 7307.492, 49.491, 51.913, 43.21, 0.412, 0.417, 0.78, 
  "", "", "", "", "", "", "", "", 6731., 1.623754*^6, 55.729, 0.231, 7066., 
  0.243, 0.214, 4.7, "tests performed", "", "", "", "", "", "", "", "", "", 
  63.89, 2.9136808*^7, 204.43, 25., 5.809, 3.212, 2442.804, 15., 260.797, 
  7.26, 9.5, 37.8, 47.782, 0.3, 70.78, 0.602}, 
 {"NPL", "Asia", "Nepal", "2020-11-19", 215020., 2103., 1539.714, 1276., 17., 
  12.429, 7379.669, 72.177, 52.844, 43.793, 0.583, 0.427, 0.83, "", "", "", 
  "", "", "", "", "", 9805., 1.633559*^6, 56.065, 0.337, 7035., 0.241, 0.219, 
  4.6, "tests performed", "", "", "", "", "", "", "", "", "", 63.89, 
  2.9136808*^7, 204.43, 25., 5.809, 3.212, 2442.804, 15., 260.797, 7.26, 9.5, 
  37.8, 47.782, 0.3, 70.78, 0.602}, {"NPL", "Asia", "Nepal", "2020-11-20", 
  216965., 1945., 1516., 1298., 22., 13.714, 7446.423, 66.754, 52.03, 44.548, 
  0.755, 0.471, 0.85, "", "", "", "", "", "", "", "", 10340., 1.643899*^6, 
  56.42, 0.355, 7150., 0.245, 0.212, 4.7, "tests performed", "", "", "", "", 
  "", "", "", "", "", 63.89, 2.9136808*^7, 204.43, 25., 5.809, 3.212, 
  2442.804, 15., 260.797, 7.26, 9.5, 37.8, 47.782, 0.3, 70.78, 0.602}, 
 {"NPL", "Asia", "Nepal", "2020-11-21", 218639., 1674., 1477.143, 1305., 7., 
  12.857, 7503.876, 57.453, 50.697, 44.789, 0.24, 0.441, 0.88, "", "", "", 
  "", "", "", "", "", 8144., 1.652043*^6, 56.7, 0.28, 7063., 0.242, 0.209, 
  4.8, "tests performed", "", "", "", "", "", "", "", "", "", 63.89, 
  2.9136808*^7, 204.43, 25., 5.809, 3.212, 2442.804, 15., 260.797, 7.26, 9.5, 
  37.8, 47.782, 0.3, 70.78, 0.602}, {"NPL", "Asia", "Nepal", "2020-11-22", 
  220308., 1669., 1504.571, 1321., 16., 14.286, 7561.158, 57.281, 51.638, 
  45.338, 0.549, 0.49, 0.89, "", "", "", "", "", "", "", "", 8032., 
  1.660075*^6, 56.975, 0.276, 7285., 0.25, 0.207, 4.8, "tests performed", "", 
  "", "", "", "", "", "", "", "", 63.89, 2.9136808*^7, 204.43, 25., 5.809, 
  3.212, 2442.804, 15., 260.797, 7.26, 9.5, 37.8, 47.782, 0.3, 70.78, 0.602}, 
 {"NPL", "Asia", "Nepal", "2020-11-23", 222288., 1980., 1616.429, 1337., 16., 
  15.286, 7629.113, 67.955, 55.477, 45.887, 0.549, 0.525, 0.9, "", "", "", 
  "", "", "", "", "", 10381., 1.670456*^6, 57.331, 0.356, 8078., 0.277, 0.2, 
  5., "tests performed", "", "", "", "", "", "", "", "", "", 63.89, 
  2.9136808*^7, 204.43, 25., 5.809, 3.212, 2442.804, 15., 260.797, 7.26, 9.5, 
  37.8, 47.782, 0.3, 70.78, 0.602}, {"NPL", "Asia", "Nepal", "2020-11-24", 
  224078., 1790., 1800.429, 1361., 24., 16.286, 7690.547, 61.434, 61.792, 
  46.711, 0.824, 0.559, 0.91, "", "", "", "", "", "", "", "", 10843., 
  1.681299*^6, 57.704, 0.372, 9182., 0.315, 0.196, 5.1, "tests performed", 
  "", "", "", "", "", "", "", "", "", 60.19, 2.9136808*^7, 204.43, 25., 
  5.809, 3.212, 2442.804, 15., 260.797, 7.26, 9.5, 37.8, 47.782, 0.3, 70.78, 
  0.602}, {"NPL", "Asia", "Nepal", "2020-11-25", 226026., 1948., 1872.714, 
  1389., 28., 18.571, 7757.404, 66.857, 64.273, 47.672, 0.961, 0.637, 0.89, 
  "", "", "", "", "", "", "", "", 9210., 1.690509*^6, 58.02, 0.316, 9536., 
  0.327, 0.196, 5.1, "tests performed", "", "", "", "", "", "", "", "", "", 
  60.19, 2.9136808*^7, 204.43, 25., 5.809, 3.212, 2442.804, 15., 260.797, 
  7.26, 9.5, 37.8, 47.782, 0.3, 70.78, 0.602}, 
 {"NPL", "Asia", "Nepal", "2020-11-26", 227640., 1614., 1802.857, 1412., 23., 
  19.429, 7812.798, 55.394, 61.876, 48.461, 0.789, 0.667, 0.87, "", "", "", 
  "", "", "", "", "", 9491., 1.7*^6, 58.345, 0.326, 9492., 0.326, 0.19, 5.3, 
  "tests performed", "", "", "", "", "", "", "", "", "", 60.19, 2.9136808*^7, 
  204.43, 25., 5.809, 3.212, 2442.804, 15., 260.797, 7.26, 9.5, 37.8, 47.782, 
  0.3, 70.78, 0.602}, {"NPL", "Asia", "Nepal", "2020-11-27", 229343., 1703., 
  1768.286, 1435., 23., 19.571, 7871.247, 58.448, 60.689, 49.25, 0.789, 
  0.672, 0.86, "", "", "", "", "", "", "", "", 10460., 1.71046*^6, 58.704, 
  0.359, 9509., 0.326, 0.186, 5.4, "tests performed", "", "", "", "", "", "", 
  "", "", "", 60.19, 2.9136808*^7, 204.43, 25., 5.809, 3.212, 2442.804, 15., 
  260.797, 7.26, 9.5, 37.8, 47.782, 0.3, 70.78, 0.602}, 
 {"NPL", "Asia", "Nepal", "2020-11-28", 230723., 1380., 1726.286, 1454., 19., 
  21.286, 7918.609, 47.363, 59.248, 49.903, 0.652, 0.731, 0.86, "", "", "", 
  "", "", "", "", "", 9368., 1.719828*^6, 59.026, 0.322, 9684., 0.332, 0.178, 
  5.6, "tests performed", "", "", "", "", "", "", "", "", "", 60.19, 
  2.9136808*^7, 204.43, 25., 5.809, 3.212, 2442.804, 15., 260.797, 7.26, 9.5, 
  37.8, 47.782, 0.3, 70.78, 0.602}, {"NPL", "Asia", "Nepal", "2020-11-29", 
  231978., 1255., 1667.143, 1479., 25., 22.571, 7961.682, 43.073, 57.218, 
  50.761, 0.858, 0.775, 0.85, "", "", "", "", "", "", "", "", 8008., 
  1.727836*^6, 59.301, 0.275, 9680., 0.332, 0.172, 5.8, "tests performed", 
  "", "", "", "", "", "", "", "", "", 60.19, 2.9136808*^7, 204.43, 25., 
  5.809, 3.212, 2442.804, 15., 260.797, 7.26, 9.5, 37.8, 47.782, 0.3, 70.78, 
  0.602}, {"NPL", "Asia", "Nepal", "2020-11-30", 233452., 1474., 1594.857, 
  1508., 29., 24.429, 8012.271, 50.589, 54.737, 51.756, 0.995, 0.838, 0.84, 
  "", "", "", "", "", "", "", "", 9911., 1.737747*^6, 59.641, 0.34, 9613., 
  0.33, 0.166, 6., "tests performed", "", "", "", "", "", "", "", "", "", 
  60.19, 2.9136808*^7, 204.43, 25., 5.809, 3.212, 2442.804, 15., 260.797, 
  7.26, 9.5, 37.8, 47.782, 0.3, 70.78, 0.602}, 
 {"NPL", "Asia", "Nepal", "2020-12-01", 233452., 0., 1339.143, 1529., 21., 
  24., 8012.271, 0., 45.961, 52.477, 0.721, 0.824, 0.84, "", "", "", "", "", 
  "", "", "", 8583., 1.74633*^6, 59.936, 0.295, 9290., 0.319, 0.144, 6.9, 
  "tests performed", "", "", "", "", "", "", "", "", "", 60.19, 2.9136808*^7, 
  204.43, 25., 5.809, 3.212, 2442.804, 15., 260.797, 7.26, 9.5, 37.8, 47.782, 
  0.3, 70.78, 0.602}, {"NPL", "Asia", "Nepal", "2020-12-02", 236246., 2794., 
  1460., 1538., 9., 21.286, 8108.163, 95.892, 50.108, 52.785, 0.309, 0.731, 
  0.88, "", "", "", "", "", "", "", "", 8300., 1.75463*^6, 60.22, 0.285, 
  9160., 0.314, 0.159, 6.3, "tests performed", "", "", "", "", "", "", "", 
  "", "", 60.19, 2.9136808*^7, 204.43, 25., 5.809, 3.212, 2442.804, 15., 
  260.797, 7.26, 9.5, 37.8, 47.782, 0.3, 70.78, 0.602}, 
 {"NPL", "Asia", "Nepal", "2020-12-03", 237589., 1343., 1421.286, 1551., 13., 
  19.857, 8154.256, 46.093, 48.78, 53.232, 0.446, 0.682, 0.86, "", "", "", 
  "", "", "", "", "", 9289., 1.763919*^6, 60.539, 0.319, 9131., 0.313, 0.156, 
  6.4, "tests performed", "", "", "", "", "", "", "", "", "", 60.19, 
  2.9136808*^7, 204.43, 25., 5.809, 3.212, 2442.804, 15., 260.797, 7.26, 9.5, 
  37.8, 47.782, 0.3, 70.78, 0.602}, {"NPL", "Asia", "Nepal", "2020-12-04", 
  238861., 1272., 1359.714, 1567., 16., 18.857, 8197.912, 43.656, 46.667, 
  53.781, 0.549, 0.647, 0.84, "", "", "", "", "", "", "", "", 8031., 
  1.77195*^6, 60.815, 0.276, 8784., 0.301, 0.155, 6.5, "tests performed", "", 
  "", "", "", "", "", "", "", "", 60.19, 2.9136808*^7, 204.43, 25., 5.809, 
  3.212, 2442.804, 15., 260.797, 7.26, 9.5, 37.8, 47.782, 0.3, 70.78, 0.602}, 
 {"NPL", "Asia", "Nepal", "2020-12-05", 239885., 1024., 1308.857, 1577., 10., 
  17.571, 8233.057, 35.145, 44.921, 54.124, 0.343, 0.603, 0.83, "", "", "", 
  "", "", "", "", "", 6074., 1.778024*^6, 61.023, 0.208, 8314., 0.285, 0.157, 
  6.4, "tests performed", "", "", "", "", "", "", "", "", "", 60.19, 
  2.9136808*^7, 204.43, 25., 5.809, 3.212, 2442.804, 15., 260.797, 7.26, 9.5, 
  37.8, 47.782, 0.3, 70.78, 0.602}, {"NPL", "Asia", "Nepal", "2020-12-06", 
  240981., 1096., 1286.143, 1594., 17., 16.429, 8270.673, 37.616, 44.142, 
  54.707, 0.583, 0.564, 0.83, "", "", "", "", "", "", "", "", 6495., 
  1.784519*^6, 61.246, 0.223, 8098., 0.278, 0.159, 6.3, "tests performed", 
  "", "", "", "", "", "", "", "", "", 60.19, 2.9136808*^7, 204.43, 25., 
  5.809, 3.212, 2442.804, 15., 260.797, 7.26, 9.5, 37.8, 47.782, 0.3, 70.78, 
  0.602}, {"NPL", "Asia", "Nepal", "2020-12-07", 241995., 1014., 1220.429, 
  1614., 20., 15.143, 8305.474, 34.801, 41.886, 55.394, 0.686, 0.52, 0.82, 
  "", "", "", "", "", "", "", "", 6220., 1.790739*^6, 61.46, 0.213, 7570., 
  0.26, 0.161, 6.2, "tests performed", "", "", "", "", "", "", "", "", "", 
  60.19, 2.9136808*^7, 204.43, 25., 5.809, 3.212, 2442.804, 15., 260.797, 
  7.26, 9.5, 37.8, 47.782, 0.3, 70.78, 0.602}, 
 {"NPL", "Asia", "Nepal", "2020-12-08", 243377., 1382., 1417.857, 1637., 23., 
  15.429, 8352.905, 47.431, 48.662, 56.183, 0.789, 0.53, 0.82, "", "", "", 
  "", "", "", "", "", 8947., 1.799686*^6, 61.767, 0.307, 7622., 0.262, 0.186, 
  5.4, "tests performed", "", "", "", "", "", "", "", "", "", 60.19, 
  2.9136808*^7, 204.43, 25., 5.809, 3.212, 2442.804, 15., 260.797, 7.26, 9.5, 
  37.8, 47.782, 0.3, 70.78, 0.602}, {"NPL", "Asia", "Nepal", "2020-12-09", 
  244433., 1056., 1169.571, 1651., 14., 16.143, 8389.148, 36.243, 40.141, 
  56.664, 0.48, 0.554, 0.81, "", "", "", "", "", "", "", "", 6286., 
  1.805972*^6, 61.982, 0.216, 7335., 0.252, 0.159, 6.3, "tests performed", 
  "", "", "", "", "", "", "", "", "", 60.19, 2.9136808*^7, 204.43, 25., 
  5.809, 3.212, 2442.804, 15., 260.797, 7.26, 9.5, 37.8, 47.782, 0.3, 70.78, 
  0.602}, {"NPL", "Asia", "Nepal", "2020-12-10", 245650., 1217., 1151.571, 
  1663., 12., 16., 8430.917, 41.768, 39.523, 57.076, 0.412, 0.549, 0.8, "", 
  "", "", "", "", "", "", "", 7232., 1.813204*^6, 62.231, 0.248, 7041., 
  0.242, 0.164, 6.1, "tests performed", "", "", "", "", "", "", "", "", "", 
  60.19, 2.9136808*^7, 204.43, 25., 5.809, 3.212, 2442.804, 15., 260.797, 
  7.26, 9.5, 37.8, 47.782, 0.3, 70.78, 0.602}, 
 {"NPL", "Asia", "Nepal", "2020-12-11", 246694., 1044., 1119., 1674., 11., 
  15.286, 8466.748, 35.831, 38.405, 57.453, 0.378, 0.525, 0.8, "", "", "", 
  "", "", "", "", "", 7414., 1.820618*^6, 62.485, 0.254, 6953., 0.239, 0.161, 
  6.2, "tests performed", "", "", "", "", "", "", "", "", "", 60.19, 
  2.9136808*^7, 204.43, 25., 5.809, 3.212, 2442.804, 15., 260.797, 7.26, 9.5, 
  37.8, 47.782, 0.3, 70.78, 0.602}, {"NPL", "Asia", "Nepal", "2020-12-12", 
  247593., 899., 1101.143, 1689., 15., 16., 8497.602, 30.854, 37.792, 57.968, 
  0.515, 0.549, 0.79, "", "", "", "", "", "", "", "", 5242., 1.82586*^6, 
  62.665, 0.18, 6834., 0.235, 0.161, 6.2, "tests performed", "", "", "", "", 
  "", "", "", "", "", 60.19, 2.9136808*^7, 204.43, 25., 5.809, 3.212, 
  2442.804, 15., 260.797, 7.26, 9.5, 37.8, 47.782, 0.3, 70.78, 0.602}, 
 {"NPL", "Asia", "Nepal", "2020-12-13", 248423., 830., 1063.143, 1698., 9., 
  14.857, 8526.088, 28.486, 36.488, 58.277, 0.309, 0.51, 0.78, "", "", "", 
  "", "", "", "", "", 5181., 1.831041*^6, 62.843, 0.178, 6646., 0.228, 0.16, 
  6.3, "tests performed", "", "", "", "", "", "", "", "", "", 60.19, 
  2.9136808*^7, 204.43, 25., 5.809, 3.212, 2442.804, 15., 260.797, 7.26, 9.5, 
  37.8, 47.782, 0.3, 70.78, 0.602}, {"NPL", "Asia", "Nepal", "2020-12-14", 
  249244., 821., 1035.571, 1716., 18., 14.571, 8554.266, 28.177, 35.542, 
  58.895, 0.618, 0.5, 0.77, "", "", "", "", "", "", "", "", 5423., 
  1.836464*^6, 63.029, 0.186, 6532., 0.224, 0.159, 6.3, "tests performed", 
  "", "", "", "", "", "", "", "", "", 60.19, 2.9136808*^7, 204.43, 25., 
  5.809, 3.212, 2442.804, 15., 260.797, 7.26, 9.5, 37.8, 47.782, 0.3, 70.78, 
  0.602}, {"NPL", "Asia", "Nepal", "2020-12-15", 250180., 936., 971.857, 
  1730., 14., 13.286, 8586.39, 32.124, 33.355, 59.375, 0.48, 0.456, 0.76, "", 
  "", "", "", "", "", "", "", 7117., 1.843581*^6, 63.273, 0.244, 6271., 
  0.215, 0.155, 6.5, "tests performed", "", "", "", "", "", "", "", "", "", 
  60.19, 2.9136808*^7, 204.43, 25., 5.809, 3.212, 2442.804, 15., 260.797, 
  7.26, 9.5, 37.8, 47.782, 0.3, 70.78, 0.602}, 
 {"NPL", "Asia", "Nepal", "2020-12-16", 250916., 736., 926.143, 1743., 13., 
  13.143, 8611.65, 25.26, 31.786, 59.821, 0.446, 0.451, 0.75, "", "", "", "", 
  "", "", "", "", 5555., 1.849136*^6, 63.464, 0.191, 6166., 0.212, 0.15, 6.7, 
  "tests performed", "", "", "", "", "", "", "", "", "", 60.19, 2.9136808*^7, 
  204.43, 25., 5.809, 3.212, 2442.804, 15., 260.797, 7.26, 9.5, 37.8, 47.782, 
  0.3, 70.78, 0.602}, {"NPL", "Asia", "Nepal", "2020-12-17", 251692., 776., 
  863.143, 1749., 6., 12.286, 8638.283, 26.633, 29.624, 60.027, 0.206, 0.422, 
  0.76, "", "", "", "", "", "", "", "", 6588., 1.855724*^6, 63.69, 0.226, 
  6074., 0.208, 0.142, 7., "tests performed", "", "", "", "", "", "", "", "", 
  "", 60.19, 2.9136808*^7, 204.43, 25., 5.809, 3.212, 2442.804, 15., 260.797, 
  7.26, 9.5, 37.8, 47.782, 0.3, 70.78, 0.602}, 
 {"NPL", "Asia", "Nepal", "2020-12-18", 252474., 782., 825.714, 1765., 16., 
  13., 8665.122, 26.839, 28.339, 60.576, 0.549, 0.446, 0.76, "", "", "", "", 
  "", "", "", "", 5706., 1.86143*^6, 63.886, 0.196, 5830., 0.2, 0.142, 7.1, 
  "tests performed", "", "", "", "", "", "", "", "", "", 60.19, 2.9136808*^7, 
  204.43, 25., 5.809, 3.212, 2442.804, 15., 260.797, 7.26, 9.5, 37.8, 47.782, 
  0.3, 70.78, 0.602}, {"NPL", "Asia", "Nepal", "2020-12-19", 253184., 710., 
  798.714, 1777., 12., 12.571, 8689.49, 24.368, 27.413, 60.988, 0.412, 0.431, 
  0.77, "", "", "", "", "", "", "", "", 4780., 1.86621*^6, 64.05, 0.164, 
  5764., 0.198, 0.139, 7.2, "tests performed", "", "", "", "", "", "", "", 
  "", "", 60.19, 2.9136808*^7, 204.43, 25., 5.809, 3.212, 2442.804, 15., 
  260.797, 7.26, 9.5, 37.8, 47.782, 0.3, 70.78, 0.602}, 
 {"NPL", "Asia", "Nepal", "2020-12-20", 253772., 588., 764.143, 1788., 11., 
  12.857, 8709.671, 20.181, 26.226, 61.366, 0.378, 0.441, 0.77, "", "", "", 
  "", "", "", "", "", 4620., 1.87083*^6, 64.208, 0.159, 5684., 0.195, 0.134, 
  7.4, "tests performed", "", "", "", "", "", "", "", "", "", 60.19, 
  2.9136808*^7, 204.43, 25., 5.809, 3.212, 2442.804, 15., 260.797, 7.26, 9.5, 
  37.8, 47.782, 0.3, 70.78, 0.602}, {"NPL", "Asia", "Nepal", "2020-12-21", 
  254514., 742., 752.857, 1795., 7., 11.286, 8735.137, 25.466, 25.839, 
  61.606, 0.24, 0.387, 0.78, "", "", "", "", "", "", "", "", "", "", "", "", 
  5863., 0.201, 0.128, 7.8, "tests performed", "", "", "", "", "", "", "", 
  "", "", 60.19, 2.9136808*^7, 204.43, 25., 5.809, 3.212, 2442.804, 15., 
  260.797, 7.26, 9.5, 37.8, 47.782, 0.3, 70.78, 0.602}, 
 {"NPL", "Asia", "Nepal", "2020-12-22", 255236., 722., 722.286, 1798., 3., 
  9.714, 8759.916, 24.78, 24.789, 61.709, 0.103, 0.333, 0.78, "", "", "", "", 
  "", "", "", "", "", 1.884181*^6, 64.667, "", 5800., 0.199, 0.125, 8., 
  "tests performed", "", "", "", "", "", "", "", "", "", 60.19, 2.9136808*^7, 
  204.43, 25., 5.809, 3.212, 2442.804, 15., 260.797, 7.26, 9.5, 37.8, 47.782, 
  0.3, 70.78, 0.602}, {"NPL", "Asia", "Nepal", "2020-12-23", 255979., 743., 
  723.286, 1803., 5., 8.571, 8785.417, 25.5, 24.824, 61.88, 0.172, 0.294, 
  0.78, "", "", "", "", "", "", "", "", 6559., 1.89074*^6, 64.892, 0.225, 
  5943., 0.204, 0.122, 8.2, "tests performed", "", "", "", "", "", "", "", 
  "", "", 60.19, 2.9136808*^7, 204.43, 25., 5.809, 3.212, 2442.804, 15., 
  260.797, 7.26, 9.5, 37.8, 47.782, 0.3, 70.78, 0.602}, 
 {"NPL", "Asia", "Nepal", "2020-12-24", 256592., 613., 700., 1808., 5., 
  8.429, 8806.455, 21.039, 24.025, 62.052, 0.172, 0.289, 0.78, "", "", "", 
  "", "", "", "", "", 5510., 1.89625*^6, 65.081, 0.189, 5789., 0.199, 0.121, 
  8.3, "tests performed", "", "", "", "", "", "", "", "", "", 60.19, 
  2.9136808*^7, 204.43, 25., 5.809, 3.212, 2442.804, 15., 260.797, 7.26, 9.5, 
  37.8, 47.782, 0.3, 70.78, 0.602}, {"NPL", "Asia", "Nepal", "2020-12-25", 
  257200., 608., 675.143, 1816., 8., 7.286, 8827.322, 20.867, 23.171, 62.327, 
  0.275, 0.25, 0.78, "", "", "", "", "", "", "", "", 4142., 1.900392*^6, 
  65.223, 0.142, 5566., 0.191, 0.121, 8.2, "tests performed", "", "", "", "", 
  "", "", "", "", "", 60.19, 2.9136808*^7, 204.43, 25., 5.809, 3.212, 
  2442.804, 15., 260.797, 7.26, 9.5, 37.8, 47.782, 0.3, 70.78, 0.602}, 
 {"NPL", "Asia", "Nepal", "2020-12-26", 257700., 500., 645.143, 1819., 3., 
  6., 8844.483, 17.16, 22.142, 62.43, 0.103, 0.206, 0.78, "", "", "", "", "", 
  "", "", "", 5434., 1.905826*^6, 65.41, 0.186, 5659., 0.194, 0.114, 8.8, 
  "tests performed", "", "", "", "", "", "", "", "", "", 60.19, 2.9136808*^7, 
  204.43, 25., 5.809, 3.212, 2442.804, 15., 260.797, 7.26, 9.5, 37.8, 47.782, 
  0.3, 70.78, 0.602}, {"NPL", "Asia", "Nepal", "2020-12-27", 258181., 481., 
  629.857, 1825., 6., 5.286, 8860.991, 16.508, 21.617, 62.636, 0.206, 0.181, 
  0.79, "", "", "", "", "", "", "", "", 3828., 1.909654*^6, 65.541, 0.131, 
  5546., 0.19, 0.114, 8.8, "tests performed", "", "", "", "", "", "", "", "", 
  "", 60.19, 2.9136808*^7, 204.43, 25., 5.809, 3.212, 2442.804, 15., 260.797, 
  7.26, 9.5, 37.8, 47.782, 0.3, 70.78, 0.602}, 
 {"NPL", "Asia", "Nepal", "2020-12-28", 258840., 659., 618., 1832., 7., 
  5.286, 8883.609, 22.617, 21.21, 62.876, 0.24, 0.181, 0.79, "", "", "", "", 
  "", "", "", "", 5578., 1.915232*^6, 65.732, 0.191, 5390., 0.185, 0.115, 
  8.7, "tests performed", "", "", "", "", "", "", "", "", "", 60.19, 
  2.9136808*^7, 204.43, 25., 5.809, 3.212, 2442.804, 15., 260.797, 7.26, 9.5, 
  37.8, 47.782, 0.3, 70.78, 0.602}, {"NPL", "Asia", "Nepal", "2020-12-29", 
  259548., 708., 616., 1840., 8., 6., 8907.908, 24.299, 21.142, 63.15, 0.275, 
  0.206, 0.79, "", "", "", "", "", "", "", "", 6135., 1.921367*^6, 65.943, 
  0.211, 5312., 0.182, 0.116, 8.6, "tests performed", "", "", "", "", "", "", 
  "", "", "", 60.19, 2.9136808*^7, 204.43, 25., 5.809, 3.212, 2442.804, 15., 
  260.797, 7.26, 9.5, 37.8, 47.782, 0.3, 70.78, 0.602}, 
 {"NPL", "Asia", "Nepal", "2020-12-30", 260059., 511., 582.857, 1847., 7., 
  6.286, 8925.446, 17.538, 20.004, 63.391, 0.24, 0.216, 0.78, "", "", "", "", 
  "", "", "", "", "", "", "", "", 5169., 0.177, 0.113, 8.9, 
  "tests performed", "", "", "", "", "", "", "", "", "", 60.19, 2.9136808*^7, 
  204.43, 25., 5.809, 3.212, 2442.804, 15., 260.797, 7.26, 9.5, 37.8, 47.782, 
  0.3, 70.78, 0.602}, {"NPL", "Asia", "Nepal", "2020-12-31", 260593., 534., 
  571.571, 1856., 9., 6.857, 8943.773, 18.327, 19.617, 63.699, 0.309, 0.235, 
  0.78, "", "", "", "", "", "", "", "", "", 1.932477*^6, 66.324, "", 5175., 
  0.178, 0.11, 9.1, "tests performed", "", "", "", "", "", "", "", "", "", 
  60.19, 2.9136808*^7, 204.43, 25., 5.809, 3.212, 2442.804, 15., 260.797, 
  7.26, 9.5, 37.8, 47.782, 0.3, 70.78, 0.602}, 
 {"NPL", "Asia", "Nepal", "2021-01-01", 261019., 426., 545.571, 1864., 8., 
  6.857, 8958.394, 14.621, 18.724, 63.974, 0.275, 0.235, 0.78, "", "", "", 
  "", "", "", "", "", 5225., 1.937702*^6, 66.504, 0.179, 5330., 0.183, 0.102, 
  9.8, "tests performed", "", "", "", "", "", "", "", "", "", 60.19, 
  2.9136808*^7, 204.43, 25., 5.809, 3.212, 2442.804, 15., 260.797, 7.26, 9.5, 
  37.8, 47.782, 0.3, 70.78, 0.602}, {"NPL", "Asia", "Nepal", "2021-01-02", 
  261438., 419., 534., 1870., 6., 7.286, 8972.774, 14.38, 18.327, 64.18, 
  0.206, 0.25, 0.78, "", "", "", "", "", "", "", "", "", "", "", "", 5325., 
  0.183, 0.1, 10., "tests performed", "", "", "", "", "", "", "", "", "", 
  60.19, 2.9136808*^7, 204.43, 25., 5.809, 3.212, 2442.804, 15., 260.797, 
  7.26, 9.5, 37.8, 47.782, 0.3, 70.78, 0.602}, 
 {"NPL", "Asia", "Nepal", "2021-01-03", 261859., 421., 525.429, 1878., 8., 
  7.571, 8987.223, 14.449, 18.033, 64.455, 0.275, 0.26, 0.79, "", "", "", "", 
  "", "", "", "", "", 1.948502*^6, 66.874, "", 5550., 0.19, 0.095, 10.6, 
  "tests performed", "", "", "", "", "", "", "", "", "", 60.19, 2.9136808*^7, 
  204.43, 25., 5.809, 3.212, 2442.804, 15., 260.797, 7.26, 9.5, 37.8, 47.782, 
  0.3, 70.78, 0.602}, {"NPL", "Asia", "Nepal", "2021-01-04", 262262., 403., 
  488.857, 1885., 7., 7.571, 9001.055, 13.831, 16.778, 64.695, 0.24, 0.26, 
  0.79, "", "", "", "", "", "", "", "", 4401., 1.952903*^6, 67.025, 0.151, 
  5382., 0.185, 0.091, 11., "tests performed", "", "", "", "", "", "", "", 
  "", "", 60.19, 2.9136808*^7, 204.43, 25., 5.809, 3.212, 2442.804, 15., 
  260.797, 7.26, 9.5, 37.8, 47.782, 0.3, 70.78, 0.602}, 
 {"NPL", "Asia", "Nepal", "2021-01-05", 262784., 522., 462.286, 1893., 8., 
  7.571, 9018.97, 17.915, 15.866, 64.969, 0.275, 0.26, 0.79, "", "", "", "", 
  "", "", "", "", 4551., 1.957454*^6, 67.181, 0.156, 5155., 0.177, 0.09, 
  11.2, "tests performed", "", "", "", "", "", "", "", "", "", 60.19, 
  2.9136808*^7, 204.43, 25., 5.809, 3.212, 2442.804, 15., 260.797, 7.26, 9.5, 
  37.8, 47.782, 0.3, 70.78, 0.602}, {"NPL", "Asia", "Nepal", "2021-01-06", 
  263193., 409., 447.714, 1899., 6., 7.429, 9033.007, 14.037, 15.366, 65.175, 
  0.206, 0.255, 0.8, "", "", "", "", "", "", "", "", 6706., 1.96416*^6, 
  67.412, 0.23, 5320., 0.183, 0.084, 11.9, "tests performed", "", "", "", "", 
  "", "", "", "", "", 60.19, 2.9136808*^7, 204.43, 25., 5.809, 3.212, 
  2442.804, 15., 260.797, 7.26, 9.5, 37.8, 47.782, 0.3, 70.78, 0.602}, 
 {"NPL", "Asia", "Nepal", "2021-01-07", 263605., 412., 430.286, 1903., 4., 
  6.714, 9047.148, 14.14, 14.768, 65.313, 0.137, 0.23, 0.81, "", "", "", "", 
  "", "", "", "", 5132., 1.969292*^6, 67.588, 0.176, 5259., 0.18, 0.082, 
  12.2, "tests performed", "", "", "", "", "", "", "", "", "", 60.19, 
  2.9136808*^7, 204.43, 25., 5.809, 3.212, 2442.804, 15., 260.797, 7.26, 9.5, 
  37.8, 47.782, 0.3, 70.78, 0.602}, {"NPL", "Asia", "Nepal", "2021-01-08", 
  264159., 554., 448.571, 1909., 6., 6.429, 9066.161, 19.014, 15.395, 65.519, 
  0.206, 0.221, 0.83, "", "", "", "", "", "", "", "", 5269., 1.974561*^6, 
  67.769, 0.181, 5266., 0.181, 0.085, 11.7, "tests performed", "", "", "", 
  "", "", "", "", "", "", 60.19, 2.9136808*^7, 204.43, 25., 5.809, 3.212, 
  2442.804, 15., 260.797, 7.26, 9.5, 37.8, 47.782, 0.3, 70.78, 0.602}, 
 {"NPL", "Asia", "Nepal", "2021-01-09", 264521., 362., 440.429, 1912., 3., 
  6., 9078.585, 12.424, 15.116, 65.621, 0.103, 0.206, 0.83, "", "", "", "", 
  "", "", "", "", 4286., 1.978847*^6, 67.916, 0.147, 5106., 0.175, 0.086, 
  11.6, "tests performed", "", "", "", "", "", "", "", "", "", 60.19, 
  2.9136808*^7, 204.43, 25., 5.809, 3.212, 2442.804, 15., 260.797, 7.26, 9.5, 
  37.8, 47.782, 0.3, 70.78, 0.602}, {"NPL", "Asia", "Nepal", "2021-01-10", 
  264780., 259., 417.286, 1917., 5., 5.571, 9087.475, 8.889, 14.322, 65.793, 
  0.172, 0.191, 0.82, "", "", "", "", "", "", "", "", 3399., 1.982246*^6, 
  68.032, 0.117, 4821., 0.165, 0.087, 11.6, "tests performed", "", "", "", 
  "", "", "", "", "", "", 60.19, 2.9136808*^7, 204.43, 25., 5.809, 3.212, 
  2442.804, 15., 260.797, 7.26, 9.5, 37.8, 47.782, 0.3, 70.78, 0.602}, 
 {"NPL", "Asia", "Nepal", "2021-01-11", 265268., 488., 429.429, 1927., 10., 
  6., 9104.223, 16.749, 14.738, 66.136, 0.343, 0.206, 0.83, "", "", "", "", 
  "", "", "", "", 5309., 1.987555*^6, 68.215, 0.182, 4950., 0.17, 0.087, 
  11.5, "tests performed", "", "", "", "", "", "", "", "", "", 60.19, 
  2.9136808*^7, 204.43, 25., 5.809, 3.212, 2442.804, 15., 260.797, 7.26, 9.5, 
  37.8, 47.782, 0.3, 70.78, 0.602}, {"NPL", "Asia", "Nepal", "2021-01-12", 
  265698., 430., 416.286, 1932., 5., 5.571, 9118.981, 14.758, 14.287, 66.308, 
  0.172, 0.191, 0.82, "", "", "", "", "", "", "", "", 5300., 1.992855*^6, 
  68.396, 0.182, 5057., 0.174, 0.082, 12.1, "tests performed", "", "", "", 
  "", "", "", "", "", "", 60.19, 2.9136808*^7, 204.43, 25., 5.809, 3.212, 
  2442.804, 15., 260.797, 7.26, 9.5, 37.8, 47.782, 0.3, 70.78, 0.602}, 
 {"NPL", "Asia", "Nepal", "2021-01-13", 266143., 445., 421.429, 1937., 5., 
  5.429, 9134.254, 15.273, 14.464, 66.479, 0.172, 0.186, 0.82, "", "", "", 
  "", "", "", "", "", 4154., 1.997009*^6, 68.539, 0.143, 4693., 0.161, 0.09, 
  11.1, "tests performed", "", "", "", "", "", "", "", "", "", 60.19, 
  2.9136808*^7, 204.43, 25., 5.809, 3.212, 2442.804, 15., 260.797, 7.26, 9.5, 
  37.8, 47.782, 0.3, 70.78, 0.602}, {"NPL", "Asia", "Nepal", "2021-01-14", 
  266546., 403., 420.143, 1943., 6., 5.714, 9148.085, 13.831, 14.42, 66.685, 
  0.206, 0.196, 0.81, "", "", "", "", "", "", "", "", 5032., 2.002041*^6, 
  68.712, 0.173, 4678., 0.161, 0.09, 11.1, "tests performed", "", "", "", "", 
  "", "", "", "", "", 60.19, 2.9136808*^7, 204.43, 25., 5.809, 3.212, 
  2442.804, 15., 260.797, 7.26, 9.5, 37.8, 47.782, 0.3, 70.78, 0.602}, 
 {"NPL", "Asia", "Nepal", "2021-01-15", 266816., 270., 379.571, 1948., 5., 
  5.571, 9157.352, 9.267, 13.027, 66.857, 0.172, 0.191, 0.79, "", "", "", "", 
  "", "", "", "", 3084., 2.005125*^6, 68.818, 0.106, 4366., 0.15, 0.087, 
  11.5, "tests performed", "", "", "", "", "", "", "", "", "", 60.19, 
  2.9136808*^7, 204.43, 25., 5.809, 3.212, 2442.804, 15., 260.797, 7.26, 9.5, 
  37.8, 47.782, 0.3, 70.78, 0.602}, {"NPL", "Asia", "Nepal", "2021-01-16", 
  267056., 240., 362.143, 1954., 6., 6., 9165.589, 8.237, 12.429, 67.063, 
  0.206, 0.206, 0.79, "", "", "", "", "", "", "", "", 3819., 2.008944*^6, 
  68.949, 0.131, 4300., 0.148, 0.084, 11.9, "tests performed", "", "", "", 
  "", "", "", "", "", "", 60.19, 2.9136808*^7, 204.43, 25., 5.809, 3.212, 
  2442.804, 15., 260.797, 7.26, 9.5, 37.8, 47.782, 0.3, 70.78, 0.602}, 
 {"NPL", "Asia", "Nepal", "2021-01-17", 267322., 266., 363.143, 1959., 5., 
  6., 9174.718, 9.129, 12.463, 67.235, 0.172, 0.206, 0.8, "", "", "", "", "", 
  "", "", "", 3508., 2.012452*^6, 69.069, 0.12, 4315., 0.148, 0.084, 11.9, 
  "tests performed", "", "", "", "", "", "", "", "", "", 60.19, 2.9136808*^7, 
  204.43, 25., 5.809, 3.212, 2442.804, 15., 260.797, 7.26, 9.5, 37.8, 47.782, 
  0.3, 70.78, 0.602}, {"NPL", "Asia", "Nepal", "2021-01-18", 267644., 322., 
  339.429, 1965., 6., 5.429, 9185.769, 11.051, 11.649, 67.44, 0.206, 0.186, 
  0.8, "", "", "", "", "", "", "", "", 4306., 2.016758*^6, 69.217, 0.148, 
  4172., 0.143, 0.081, 12.3, "tests performed", "", "", "", "", "", "", "", 
  "", "", 60.19, 2.9136808*^7, 204.43, 25., 5.809, 3.212, 2442.804, 15., 
  260.797, 7.26, 9.5, 37.8, 47.782, 0.3, 70.78, 0.602}, 
 {"NPL", "Asia", "Nepal", "2021-01-19", 267992., 348., 327.714, 1969., 4., 
  5.286, 9197.713, 11.944, 11.247, 67.578, 0.137, 0.181, 0.81, "", "", "", 
  "", "", "", "", "", 4956., 2.021714*^6, 69.387, 0.17, 4123., 0.142, 0.079, 
  12.6, "tests performed", "", "", "", "", "", "", "", "", "", 60.19, 
  2.9136808*^7, 204.43, 25., 5.809, 3.212, 2442.804, 15., 260.797, 7.26, 9.5, 
  37.8, 47.782, 0.3, 70.78, 0.602}, {"NPL", "Asia", "Nepal", "2021-01-20", 
  268310., 318., 309.571, 1975., 6., 5.429, 9208.627, 10.914, 10.625, 67.784, 
  0.206, 0.186, 0.81, "", "", "", "", "", "", "", "", 5012., 2.026726*^6, 
  69.559, 0.172, 4245., 0.146, 0.073, 13.7, "tests performed", "", "", "", 
  "", "", "", "", "", "", 57.41, 2.9136808*^7, 204.43, 25., 5.809, 3.212, 
  2442.804, 15., 260.797, 7.26, 9.5, 37.8, 47.782, 0.3, 70.78, 0.602}, 
 {"NPL", "Asia", "Nepal", "2021-01-21", 268646., 336., 300., 1979., 4., 
  5.143, 9220.159, 11.532, 10.296, 67.921, 0.137, 0.177, 0.82, "", "", "", 
  "", "", "", "", "", 5030., 2.031756*^6, 69.732, 0.173, 4245., 0.146, 0.071, 
  14.2, "tests performed", "", "", "", "", "", "", "", "", "", 57.41, 
  2.9136808*^7, 204.43, 25., 5.809, 3.212, 2442.804, 15., 260.797, 7.26, 9.5, 
  37.8, 47.782, 0.3, 70.78, 0.602}, {"NPL", "Asia", "Nepal", "2021-01-22", 
  268948., 302., 304.571, 1986., 7., 5.429, 9230.524, 10.365, 10.453, 68.161, 
  0.24, 0.186, 0.82, "", "", "", "", "", "", "", "", 3545., 2.035301*^6, 
  69.853, 0.122, 4311., 0.148, 0.071, 14.2, "tests performed", "", "", "", 
  "", "", "", "", "", "", 57.41, 2.9136808*^7, 204.43, 25., 5.809, 3.212, 
  2442.804, 15., 260.797, 7.26, 9.5, 37.8, 47.782, 0.3, 70.78, 0.602}, 
 {"NPL", "Asia", "Nepal", "2021-01-23", 269180., 232., 303.429, 1994., 8., 
  5.714, 9238.486, 7.962, 10.414, 68.436, 0.275, 0.196, 0.82, "", "", "", "", 
  "", "", "", "", 3541., 2.038842*^6, 69.975, 0.122, 4271., 0.147, 0.071, 
  14.1, "tests performed", "", "", "", "", "", "", "", "", "", 57.41, 
  2.9136808*^7, 204.43, 25., 5.809, 3.212, 2442.804, 15., 260.797, 7.26, 9.5, 
  37.8, 47.782, 0.3, 70.78, 0.602}, {"NPL", "Asia", "Nepal", "2021-01-24", 
  269450., 270., 304., 2001., 7., 6., 9247.753, 9.267, 10.434, 68.676, 0.24, 
  0.206, 0.81, "", "", "", "", "", "", "", "", 4413., 2.043255*^6, 70.126, 
  0.151, 4400., 0.151, 0.069, 14.5, "tests performed", "", "", "", "", "", 
  "", "", "", "", 57.41, 2.9136808*^7, 204.43, 25., 5.809, 3.212, 2442.804, 
  15., 260.797, 7.26, 9.5, 37.8, 47.782, 0.3, 70.78, 0.602}, 
 {"NPL", "Asia", "Nepal", "2021-01-25", 269789., 339., 306.429, 2011., 10., 
  6.571, 9259.388, 11.635, 10.517, 69.019, 0.343, 0.226, 0.8, "", "", "", "", 
  "", "", "", "", 4858., 2.048113*^6, 70.293, 0.167, 4479., 0.154, 0.068, 
  14.6, "tests performed", "", "", "", "", "", "", "", "", "", 57.41, 
  2.9136808*^7, 204.43, 25., 5.809, 3.212, 2442.804, 15., 260.797, 7.26, 9.5, 
  37.8, 47.782, 0.3, 70.78, 0.602}, {"NPL", "Asia", "Nepal", "2021-01-26", 
  270092., 303., 300., 2017., 6., 6.857, 9269.787, 10.399, 10.296, 69.225, 
  0.206, 0.235, 0.77, "", "", "", "", "", "", "", "", 4574., 2.052687*^6, 
  70.45, 0.157, 4425., 0.152, 0.068, 14.8, "tests performed", 0., "", "", "", 
  "", 0., "", "", "", 57.41, 2.9136808*^7, 204.43, 25., 5.809, 3.212, 
  2442.804, 15., 260.797, 7.26, 9.5, 37.8, 47.782, 0.3, 70.78, 0.602}, 
 {"NPL", "Asia", "Nepal", "2021-01-27", 270375., 283., 295., 2020., 3., 
  6.429, 9279.5, 9.713, 10.125, 69.328, 0.103, 0.221, 0.74, "", "", "", "", 
  "", "", "", "", 4382., 2.057069*^6, 70.6, 0.15, 4335., 0.149, 0.068, 14.7, 
  "tests performed", "", "", "", "", 18862., "", "", "", 647., 57.41, 
  2.9136808*^7, 204.43, 25., 5.809, 3.212, 2442.804, 15., 260.797, 7.26, 9.5, 
  37.8, 47.782, 0.3, 70.78, 0.602}, {"NPL", "Asia", "Nepal", "2021-01-28", 
  270588., 213., 277.429, 2020., 0., 5.857, 9286.81, 7.31, 9.522, 69.328, 0., 
  0.201, 0.71, "", "", "", "", "", "", "", "", 3791., 2.06086*^6, 70.73, 
  0.13, 4158., 0.143, 0.067, 15., "tests performed", "", "", "", "", 18862., 
  "", "", "", 647., 57.41, 2.9136808*^7, 204.43, 25., 5.809, 3.212, 2442.804, 
  15., 260.797, 7.26, 9.5, 37.8, 47.782, 0.3, 70.78, 0.602}, 
 {"NPL", "Asia", "Nepal", "2021-01-29", 270745., 157., 256.714, 2025., 5., 
  5.571, 9292.198, 5.388, 8.811, 69.5, 0.172, 0.191, 0.69, "", "", "", "", 
  "", "", "", "", 3221., 2.064081*^6, 70.841, 0.111, 4111., 0.141, 0.062, 
  16., "tests performed", "", "", "", "", 18862., "", "", "", 647., 57.41, 
  2.9136808*^7, 204.43, 25., 5.809, 3.212, 2442.804, 15., 260.797, 7.26, 9.5, 
  37.8, 47.782, 0.3, 70.78, 0.602}, {"NPL", "Asia", "Nepal", "2021-01-30", 
  270854., 109., 239.143, 2027., 2., 4.714, 9295.939, 3.741, 8.208, 69.568, 
  0.069, 0.162, 0.67, "", "", "", "", "", "", "", "", 3618., 2.067699*^6, 
  70.965, 0.124, 4122., 0.141, 0.058, 17.2, "tests performed", "", "", "", 
  "", 18862., "", "", "", 647., 57.41, 2.9136808*^7, 204.43, 25., 5.809, 
  3.212, 2442.804, 15., 260.797, 7.26, 9.5, 37.8, 47.782, 0.3, 70.78, 0.602}, 
 {"NPL", "Asia", "Nepal", "2021-01-31", 270959., 105., 215.571, 2029., 2., 
  4., 9299.543, 3.604, 7.399, 69.637, 0.069, 0.137, 0.66, "", "", "", "", "", 
  "", "", "", 3308., 2.071007*^6, 71.079, 0.114, 3965., 0.136, 0.054, 18.4, 
  "tests performed", "", "", "", "", 18862., "", "", "", 647., 57.41, 
  2.9136808*^7, 204.43, 25., 5.809, 3.212, 2442.804, 15., 260.797, 7.26, 9.5, 
  37.8, 47.782, 0.3, 70.78, 0.602}, {"NPL", "Asia", "Nepal", "2021-02-01", 
  271118., 159., 189.857, 2029., 0., 2.571, 9305., 5.457, 6.516, 69.637, 0., 
  0.088, 0.66, "", "", "", "", "", "", "", "", 4145., 2.075152*^6, 71.221, 
  0.142, 3863., 0.133, 0.049, 20.3, "tests performed", 113175., 113175., "", 
  "", 18862., 0.39, 0.39, "", 647., 57.41, 2.9136808*^7, 204.43, 25., 5.809, 
  3.212, 2442.804, 15., 260.797, 7.26, 9.5, 37.8, 47.782, 0.3, 70.78, 0.602}, 
 {"NPL", "Asia", "Nepal", "2021-02-02", 271289., 171., 171., 2030., 1., 
  1.857, 9310.869, 5.869, 5.869, 69.671, 0.034, 0.064, 0.66, "", "", "", "", 
  "", "", "", "", 2946., 2.078098*^6, 71.322, 0.101, 3630., 0.125, 0.047, 
  21.2, "tests performed", "", "", "", "", 18326., "", "", "", 629., 57.41, 
  2.9136808*^7, 204.43, 25., 5.809, 3.212, 2442.804, 15., 260.797, 7.26, 9.5, 
  37.8, 47.782, 0.3, 70.78, 0.602}, {"NPL", "Asia", "Nepal", "2021-02-03", 
  271431., 142., 150.857, 2031., 1., 1.571, 9315.742, 4.874, 5.178, 69.706, 
  0.034, 0.054, 0.67, "", "", "", "", "", "", "", "", 3597., 2.081695*^6, 
  71.446, 0.123, 3518., 0.121, 0.043, 23.3, "tests performed", "", "", "", 
  "", 17789., "", "", "", 611., 57.41, 2.9136808*^7, 204.43, 25., 5.809, 
  3.212, 2442.804, 15., 260.797, 7.26, 9.5, 37.8, 47.782, 0.3, 70.78, 0.602}, 
 {"NPL", "Asia", "Nepal", "2021-02-04", 271602., 171., 144.857, 2033., 2., 
  1.857, 9321.611, 5.869, 4.972, 69.774, 0.069, 0.064, 0.68, "", "", "", "", 
  "", "", "", "", 3878., 2.085573*^6, 71.579, 0.133, 3530., 0.121, 0.041, 
  24.4, "tests performed", 158487., 158487., "", "", 17252., 0.54, 0.54, "", 
  592., 57.41, 2.9136808*^7, 204.43, 25., 5.809, 3.212, 2442.804, 15., 
  260.797, 7.26, 9.5, 37.8, 47.782, 0.3, 70.78, 0.602}, 
 {"NPL", "Asia", "Nepal", "2021-02-05", 271707., 105., 137.429, 2035., 2., 
  1.429, 9325.215, 3.604, 4.717, 69.843, 0.069, 0.049, 0.69, "", "", "", "", 
  "", "", "", "", 2799., 2.088372*^6, 71.675, 0.096, 3470., 0.119, 0.04, 
  25.2, "tests performed", "", "", "", "", 16734., "", "", "", 574., 57.41, 
  2.9136808*^7, 204.43, 25., 5.809, 3.212, 2442.804, 15., 260.797, 7.26, 9.5, 
  37.8, 47.782, 0.3, 70.78, 0.602}, {"NPL", "Asia", "Nepal", "2021-02-06", 
  271806., 99., 136., 2035., 0., 1.143, 9328.613, 3.398, 4.668, 69.843, 0., 
  0.039, 0.7, "", "", "", "", "", "", "", "", 2794., 2.091166*^6, 71.771, 
  0.096, 3352., 0.115, 0.041, 24.6, "tests performed", "", "", "", "", 
  16216., "", "", "", 557., 57.41, 2.9136808*^7, 204.43, 25., 5.809, 3.212, 
  2442.804, 15., 260.797, 7.26, 9.5, 37.8, 47.782, 0.3, 70.78, 0.602}, 
 {"NPL", "Asia", "Nepal", "2021-02-07", 271925., 119., 138., 2038., 3., 
  1.286, 9332.697, 4.084, 4.736, 69.946, 0.103, 0.044, 0.72, "", "", "", "", 
  "", "", "", "", 2251., 2.093417*^6, 71.848, 0.077, 3201., 0.11, 0.043, 
  23.2, "tests performed", "", "", "", "", 15698., "", "", "", 539., 57.41, 
  2.9136808*^7, 204.43, 25., 5.809, 3.212, 2442.804, 15., 260.797, 7.26, 9.5, 
  37.8, 47.782, 0.3, 70.78, 0.602}, {"NPL", "Asia", "Nepal", "2021-02-08", 
  272055., 130., 133.857, 2045., 7., 2.286, 9337.159, 4.462, 4.594, 70.186, 
  0.24, 0.078, 0.73, "", "", "", "", "", "", "", "", 3333., 2.09675*^6, 
  71.962, 0.114, 3085., 0.106, 0.043, 23., "tests performed", "", "", "", "", 
  15179., "", "", "", 521., 57.41, 2.9136808*^7, 204.43, 25., 5.809, 3.212, 
  2442.804, 15., 260.797, 7.26, 9.5, 37.8, 47.782, 0.3, 70.78, 0.602}, 
 {"NPL", "Asia", "Nepal", "2021-02-09", 272215., 160., 132.286, 2047., 2., 
  2.429, 9342.65, 5.491, 4.54, 70.255, 0.069, 0.083, 0.74, "", "", "", "", 
  "", "", "", "", 4309., 2.101059*^6, 72.11, 0.148, 3280., 0.113, 0.04, 24.8, 
  "tests performed", "", "", "", "", 15198., "", "", "", 522., 57.41, 
  2.9136808*^7, 204.43, 25., 5.809, 3.212, 2442.804, 15., 260.797, 7.26, 9.5, 
  37.8, 47.782, 0.3, 70.78, 0.602}, {"NPL", "Asia", "Nepal", "2021-02-10", 
  272349., 134., 131.143, 2047., 0., 2.286, 9347.249, 4.599, 4.501, 70.255, 
  0., 0.078, 0.74, "", "", "", "", "", "", "", "", 3567., 2.104626*^6, 
  72.233, 0.122, 3276., 0.112, 0.04, 25., "tests performed", "", "", "", "", 
  15217., "", "", "", 522., 57.41, 2.9136808*^7, 204.43, 25., 5.809, 3.212, 
  2442.804, 15., 260.797, 7.26, 9.5, 37.8, 47.782, 0.3, 70.78, 0.602}, 
 {"NPL", "Asia", "Nepal", "2021-02-11", 272430., 81., 118.286, 2052., 5., 
  2.714, 9350.029, 2.78, 4.06, 70.426, 0.172, 0.093, 0.74, "", "", "", "", 
  "", "", "", "", 3023., 2.107649*^6, 72.336, 0.104, 3154., 0.108, 0.038, 
  26.7, "tests performed", "", "", "", "", 15236., "", "", "", 523., 52.78, 
  2.9136808*^7, 204.43, 25., 5.809, 3.212, 2442.804, 15., 260.797, 7.26, 9.5, 
  37.8, 47.782, 0.3, 70.78, 0.602}, {"NPL", "Asia", "Nepal", "2021-02-12", 
  272557., 127., 121.429, 2054., 2., 2.714, 9354.388, 4.359, 4.168, 70.495, 
  0.069, 0.093, 0.76, "", "", "", "", "", "", "", "", 4000., 2.111649*^6, 
  72.474, 0.137, 3325., 0.114, 0.037, 27.4, "tests performed", "", "", "", 
  "", 15236., "", "", "", 523., 52.78, 2.9136808*^7, 204.43, 25., 5.809, 
  3.212, 2442.804, 15., 260.797, 7.26, 9.5, 37.8, 47.782, 0.3, 70.78, 0.602}, 
 {"NPL", "Asia", "Nepal", "2021-02-13", 272614., 57., 115.429, 2054., 0., 
  2.714, 9356.344, 1.956, 3.962, 70.495, 0., 0.093, 0.77, "", "", "", "", "", 
  "", "", "", 1900., 2.113549*^6, 72.539, 0.065, 3198., 0.11, 0.036, 27.7, 
  "tests performed", "", "", "", "", 15236., "", "", "", 523., 52.78, 
  2.9136808*^7, 204.43, 25., 5.809, 3.212, 2442.804, 15., 260.797, 7.26, 9.5, 
  37.8, 47.782, 0.3, 70.78, 0.602}, {"NPL", "Asia", "Nepal", "2021-02-14", 
  272718., 104., 113.286, 2054., 0., 2.286, 9359.913, 3.569, 3.888, 70.495, 
  0., 0.078, 0.79, "", "", "", "", "", "", "", "", 3501., 2.11705*^6, 72.659, 
  0.12, 3376., 0.116, 0.034, 29.8, "tests performed", "", "", "", "", 15236., 
  "", "", "", 523., 52.78, 2.9136808*^7, 204.43, 25., 5.809, 3.212, 2442.804, 
  15., 260.797, 7.26, 9.5, 37.8, 47.782, 0.3, 70.78, 0.602}, 
 {"NPL", "Asia", "Nepal", "2021-02-15", 272840., 122., 112.143, 2055., 1., 
  1.429, 9364.101, 4.187, 3.849, 70.529, 0.034, 0.049, 0.8, "", "", "", "", 
  "", "", "", "", 3541., 2.120591*^6, 72.78, 0.122, 3406., 0.117, 0.033, 
  30.4, "tests performed", "", "", "", "", 15236., "", "", "", 523., 52.78, 
  2.9136808*^7, 204.43, 25., 5.809, 3.212, 2442.804, 15., 260.797, 7.26, 9.5, 
  37.8, 47.782, 0.3, 70.78, 0.602}, {"NPL", "Asia", "Nepal", "2021-02-16", 
  272945., 105., 104.286, 2055., 0., 1.143, 9367.704, 3.604, 3.579, 70.529, 
  0., 0.039, 0.81, "", "", "", "", "", "", "", "", 3360., 2.123951*^6, 
  72.896, 0.115, 3270., 0.112, 0.032, 31.4, "tests performed", "", "", "", 
  "", 15236., "", "", "", 523., 52.78, 2.9136808*^7, 204.43, 25., 5.809, 
  3.212, 2442.804, 15., 260.797, 7.26, 9.5, 37.8, 47.782, 0.3, 70.78, 0.602}, 
 {"NPL", "Asia", "Nepal", "2021-02-17", 273070., 125., 103., 2055., 0., 
  1.143, 9371.994, 4.29, 3.535, 70.529, 0., 0.039, 0.82, "", "", "", "", "", 
  "", "", "", 3838., 2.127789*^6, 73.028, 0.132, 3309., 0.114, 0.031, 32.1, 
  "tests performed", "", "", "", "", 15236., "", "", "", 523., 52.78, 
  2.9136808*^7, 204.43, 25., 5.809, 3.212, 2442.804, 15., 260.797, 7.26, 9.5, 
  37.8, 47.782, 0.3, 70.78, 0.602}, {"NPL", "Asia", "Nepal", "2021-02-18", 
  273166., 96., 105.143, 2058., 3., 0.857, 9375.289, 3.295, 3.609, 70.632, 
  0.103, 0.029, 0.83, "", "", "", "", "", "", "", "", 3541., 2.13133*^6, 
  73.149, 0.122, 3383., 0.116, 0.031, 32.2, "tests performed", "", "", "", 
  "", 15236., "", "", "", 523., 52.78, 2.9136808*^7, 204.43, 25., 5.809, 
  3.212, 2442.804, 15., 260.797, 7.26, 9.5, 37.8, 47.782, 0.3, 70.78, 0.602}, 
 {"NPL", "Asia", "Nepal", "2021-02-19", 273263., 97., 100.857, 2061., 3., 1., 
  9378.618, 3.329, 3.462, 70.735, 0.103, 0.034, 0.85, "", "", "", "", "", "", 
  "", "", 2931., 2.134261*^6, 73.25, 0.101, 3230., 0.111, 0.031, 32., 
  "tests performed", "", "", "", "", 15236., "", "", "", 523., 52.78, 
  2.9136808*^7, 204.43, 25., 5.809, 3.212, 2442.804, 15., 260.797, 7.26, 9.5, 
  37.8, 47.782, 0.3, 70.78, 0.602}, {"NPL", "Asia", "Nepal", "2021-02-20", 
  273351., 88., 105.286, 2061., 0., 1., 9381.639, 3.02, 3.613, 70.735, 0., 
  0.034, 0.86, "", "", "", "", "", "", "", "", 2048., 2.136309*^6, 73.32, 
  0.07, 3251., 0.112, 0.032, 30.9, "tests performed", 402264., 402264., "", 
  "", 15236., 1.38, 1.38, "", 523., 52.78, 2.9136808*^7, 204.43, 25., 5.809, 
  3.212, 2442.804, 15., 260.797, 7.26, 9.5, 37.8, 47.782, 0.3, 70.78, 0.602}, 
 {"NPL", "Asia", "Nepal", "2021-02-21", 273431., 80., 101.857, 2061., 0., 1., 
  9384.384, 2.746, 3.496, 70.735, 0., 0.034, 0.87, "", "", "", "", "", "", 
  "", "", 3325., 2.139634*^6, 73.434, 0.114, 3226., 0.111, 0.032, 31.7, 
  "tests performed", "", "", "", "", 19397., "", "", "", 666., 52.78, 
  2.9136808*^7, 204.43, 25., 5.809, 3.212, 2442.804, 15., 260.797, 7.26, 9.5, 
  37.8, 47.782, 0.3, 70.78, 0.602}, {"NPL", "Asia", "Nepal", "2021-02-22", 
  273556., 125., 102.286, 2061., 0., 0.857, 9388.674, 4.29, 3.511, 70.735, 
  0., 0.029, 0.89, "", "", "", "", "", "", "", "", 3681., 2.143315*^6, 73.56, 
  0.126, 3246., 0.111, 0.032, 31.7, "tests performed", "", "", "", "", 
  23557., "", "", "", 808., 52.78, 2.9136808*^7, 204.43, 25., 5.809, 3.212, 
  2442.804, 15., 260.797, 7.26, 9.5, 37.8, 47.782, 0.3, 70.78, 0.602}, 
 {"NPL", "Asia", "Nepal", "2021-02-23", 273666., 110., 103., 2065., 4., 
  1.429, 9392.45, 3.775, 3.535, 70.873, 0.137, 0.049, 0.89, "", "", "", "", 
  "", "", "", "", 3218., 2.146533*^6, 73.671, 0.11, 3226., 0.111, 0.032, 
  31.3, "tests performed", "", "", "", "", 27718., "", "", "", 951., 52.78, 
  2.9136808*^7, 204.43, 25., 5.809, 3.212, 2442.804, 15., 260.797, 7.26, 9.5, 
  37.8, 47.782, 0.3, 70.78, 0.602}, {"NPL", "Asia", "Nepal", "2021-02-24", 
  273760., 94., 98.571, 2684., 619., 89.857, 9395.676, 3.226, 3.383, 92.117, 
  21.245, 3.084, 0.89, "", "", "", "", "", "", "", "", 3692., 2.150225*^6, 
  73.798, 0.127, 3205., 0.11, 0.031, 32.5, "tests performed", "", "", "", "", 
  31879., "", "", "", 1094., 52.78, 2.9136808*^7, 204.43, 25., 5.809, 3.212, 
  2442.804, 15., 260.797, 7.26, 9.5, 37.8, 47.782, 0.3, 70.78, 0.602}, 
 {"NPL", "Asia", "Nepal", "2021-02-25", 273872., 112., 100.857, 2685., 1., 
  89.571, 9399.52, 3.844, 3.462, 92.151, 0.034, 3.074, 0.89, "", "", "", "", 
  "", "", "", "", 3411., 2.153636*^6, 73.915, 0.117, 3187., 0.109, 0.032, 
  31.6, "tests performed", "", "", "", "", 36039., "", "", "", 1237., 52.78, 
  2.9136808*^7, 204.43, 25., 5.809, 3.212, 2442.804, 15., 260.797, 7.26, 9.5, 
  37.8, 47.782, 0.3, 70.78, 0.602}, {"NPL", "Asia", "Nepal", "2021-02-26", 
  273984., 112., 103., 2771., 86., 101.429, 9403.364, 3.844, 3.535, 95.103, 
  2.952, 3.481, 0.9, "", "", "", "", "", "", "", "", 3944., 2.15758*^6, 
  74.05, 0.135, 3331., 0.114, 0.031, 32.3, "tests performed", "", "", "", "", 
  40200., "", "", "", 1380., 52.78, 2.9136808*^7, 204.43, 25., 5.809, 3.212, 
  2442.804, 15., 260.797, 7.26, 9.5, 37.8, 47.782, 0.3, 70.78, 0.602}, 
 {"NPL", "Asia", "Nepal", "2021-02-27", 274065., 81., 102., 2773., 2., 
  101.714, 9406.144, 2.78, 3.501, 95.172, 0.069, 3.491, 0.89, "", "", "", "", 
  "", "", "", "", 2824., 2.160404*^6, 74.147, 0.097, 3442., 0.118, 0.03, 
  33.7, "tests performed", "", "", "", "", 44361., "", "", "", 1523., 52.78, 
  2.9136808*^7, 204.43, 25., 5.809, 3.212, 2442.804, 15., 260.797, 7.26, 9.5, 
  37.8, 47.782, 0.3, 70.78, 0.602}, {"NPL", "Asia", "Nepal", "2021-02-28", 
  274143., 78., 101.714, 2774., 1., 101.857, 9408.821, 2.677, 3.491, 95.206, 
  0.034, 3.496, 0.88, "", "", "", "", "", "", "", "", 2532., 2.162936*^6, 
  74.234, 0.087, 3329., 0.114, 0.031, 32.7, "tests performed", "", "", "", 
  "", 44361., "", "", "", 1523., 52.78, 2.9136808*^7, 204.43, 25., 5.809, 
  3.212, 2442.804, 15., 260.797, 7.26, 9.5, 37.8, 47.782, 0.3, 70.78, 0.602}, 
 {"NPL", "Asia", "Nepal", "2021-03-01", 274216., 73., 94.286, 2777., 3., 
  102.286, 9411.326, 2.505, 3.236, 95.309, 0.103, 3.511, 0.87, "", "", "", 
  "", "", "", "", "", 3049., 2.165985*^6, 74.338, 0.105, 3239., 0.111, 0.029, 
  34.4, "tests performed", "", "", "", "", 44361., "", "", "", 1523., 52.78, 
  2.9136808*^7, 204.43, 25., 5.809, 3.212, 2442.804, 15., 260.797, 7.26, 9.5, 
  37.8, 47.782, 0.3, 70.78, 0.602}, {"NPL", "Asia", "Nepal", "2021-03-02", 
  274294., 78., 89.714, 2777., 0., 101.714, 9414.003, 2.677, 3.079, 95.309, 
  0., 3.491, 0.87, "", "", "", "", "", "", "", "", 4127., 2.170112*^6, 74.48, 
  0.142, 3368., 0.116, 0.027, 37.5, "tests performed", "", "", "", "", 
  44361., "", "", "", 1523., 29.63, 2.9136808*^7, 204.43, 25., 5.809, 3.212, 
  2442.804, 15., 260.797, 7.26, 9.5, 37.8, 47.782, 0.3, 70.78, 0.602}, 
 {"NPL", "Asia", "Nepal", "2021-03-03", 274381., 87., 88.714, 2778., 1., 
  13.429, 9416.989, 2.986, 3.045, 95.343, 0.034, 0.461, 0.89, "", "", "", "", 
  "", "", "", "", 3399., 2.173511*^6, 74.597, 0.117, 3327., 0.114, 0.027, 
  37.5, "tests performed", "", "", "", "", 44361., "", "", "", 1523., 29.63, 
  2.9136808*^7, 204.43, 25., 5.809, 3.212, 2442.804, 15., 260.797, 7.26, 9.5, 
  37.8, 47.782, 0.3, 70.78, 0.602}, {"NPL", "Asia", "Nepal", "2021-03-04", 
  274488., 107., 88., 2778., 0., 13.286, 9420.661, 3.672, 3.02, 95.343, 0., 
  0.456, 0.91, "", "", "", "", "", "", "", "", 5536., 2.179047*^6, 74.787, 
  0.19, 3630., 0.125, 0.024, 41.2, "tests performed", "", "", "", "", 44361., 
  "", "", "", 1523., 29.63, 2.9136808*^7, 204.43, 25., 5.809, 3.212, 
  2442.804, 15., 260.797, 7.26, 9.5, 37.8, 47.782, 0.3, 70.78, 0.602}, 
 {"NPL", "Asia", "Nepal", "2021-03-05", 274608., 120., 89.143, 3010., 232., 
  34.143, 9424.78, 4.119, 3.059, 103.306, 7.962, 1.172, 0.92, "", "", "", "", 
  "", "", "", "", 6143., 2.18519*^6, 74.998, 0.211, 3944., 0.135, 0.023, 
  44.2, "tests performed", "", "", "", "", 44361., "", "", "", 1523., 29.63, 
  2.9136808*^7, 204.43, 25., 5.809, 3.212, 2442.804, 15., 260.797, 7.26, 9.5, 
  37.8, 47.782, 0.3, 70.78, 0.602}, {"NPL", "Asia", "Nepal", "2021-03-06", 
  274655., 47., 84.286, 3010., 0., 33.857, 9426.393, 1.613, 2.893, 103.306, 
  0., 1.162, 0.91, "", "", "", "", "", "", "", "", 3535., 2.188725*^6, 
  75.119, 0.121, 4046., 0.139, 0.021, 48., "tests performed", "", "", "", "", 
  44361., "", "", "", 1523., 29.63, 2.9136808*^7, 204.43, 25., 5.809, 3.212, 
  2442.804, 15., 260.797, 7.26, 9.5, 37.8, 47.782, 0.3, 70.78, 0.602}, 
 {"NPL", "Asia", "Nepal", "2021-03-07", 274721., 66., 82.571, 3010., 0., 
  33.714, 9428.658, 2.265, 2.834, 103.306, 0., 1.157, 0.91, "", "", "", "", 
  "", "", "", "", 4111., 2.192836*^6, 75.26, 0.141, 4271., 0.147, 0.019, 
  51.7, "tests performed", "", "", "", "", 44361., "", "", "", 1523., 29.63, 
  2.9136808*^7, 204.43, 25., 5.809, 3.212, 2442.804, 15., 260.797, 7.26, 9.5, 
  37.8, 47.782, 0.3, 70.78, 0.602}, {"NPL", "Asia", "Nepal", "2021-03-08", 
  274810., 89., 84.857, 3011., 1., 33.429, 9431.713, 3.055, 2.912, 103.34, 
  0.034, 1.147, 0.9, "", "", "", "", "", "", "", "", 4399., 2.197235*^6, 
  75.411, 0.151, 4464., 0.153, 0.019, 52.6, "tests performed", "", "", "", 
  "", 44361., "", "", "", 1523., 29.63, 2.9136808*^7, 204.43, 25., 5.809, 
  3.212, 2442.804, 15., 260.797, 7.26, 9.5, 37.8, 47.782, 0.3, 70.78, 0.602}, 
 {"NPL", "Asia", "Nepal", "2021-03-09", 274869., 59., 82.143, 3012., 1., 
  33.571, 9433.738, 2.025, 2.819, 103.374, 0.034, 1.152, 0.9, "", "", "", "", 
  "", "", "", "", 2715., 2.19995*^6, 75.504, 0.093, 4263., 0.146, 0.019, 
  51.9, "tests performed", "", "", "", "", 44361., "", "", "", 1523., 29.63, 
  2.9136808*^7, 204.43, 25., 5.809, 3.212, 2442.804, 15., 260.797, 7.26, 9.5, 
  37.8, 47.782, 0.3, 70.78, 0.602}, {"NPL", "Asia", "Nepal", "2021-03-10", 
  274973., 104., 84.571, 3012., 0., 33.429, 9437.307, 3.569, 2.903, 103.374, 
  0., 1.147, 0.93, "", "", "", "", "", "", "", "", 3488., 2.203438*^6, 
  75.624, 0.12, 4275., 0.147, 0.02, 50.5, "tests performed", "", "", "", "", 
  44361., "", "", "", 1523., 29.63, 2.9136808*^7, 204.43, 25., 5.809, 3.212, 
  2442.804, 15., 260.797, 7.26, 9.5, 37.8, 47.782, 0.3, 70.78, 0.602}, 
 {"NPL", "Asia", "Nepal", "2021-03-11", 275070., 97., 83.143, 3012., 0., 
  33.429, 9440.636, 3.329, 2.854, 103.374, 0., 1.147, 0.94, "", "", "", "", 
  "", "", "", "", 4484., 2.207922*^6, 75.778, 0.154, 4125., 0.142, 0.02, 
  49.6, "tests performed", "", "", "", "", 44361., "", "", "", 1523., 29.63, 
  2.9136808*^7, 204.43, 25., 5.809, 3.212, 2442.804, 15., 260.797, 7.26, 9.5, 
  37.8, 47.782, 0.3, 70.78, 0.602}, {"NPL", "Asia", "Nepal", "2021-03-12", 
  275118., 48., 72.857, 3012., 0., 0.286, 9442.283, 1.647, 2.501, 103.374, 
  0., 0.01, 0.94, "", "", "", "", "", "", "", "", 2512., 2.210434*^6, 75.864, 
  0.086, 3606., 0.124, 0.02, 49.5, "tests performed", "", "", "", "", 44361., 
  "", "", "", 1523., 29.63, 2.9136808*^7, 204.43, 25., 5.809, 3.212, 
  2442.804, 15., 260.797, 7.26, 9.5, 37.8, 47.782, 0.3, 70.78, 0.602}, 
 {"NPL", "Asia", "Nepal", "2021-03-13", 275178., 60., 74.714, 3014., 2., 
  0.571, 9444.343, 2.059, 2.564, 103.443, 0.069, 0.02, 0.97, "", "", "", "", 
  "", "", "", "", 2362., 2.212796*^6, 75.945, 0.081, 3439., 0.118, 0.022, 
  46., "tests performed", "", "", "", "", 44361., "", "", "", 1523., 29.63, 
  2.9136808*^7, 204.43, 25., 5.809, 3.212, 2442.804, 15., 260.797, 7.26, 9.5, 
  37.8, 47.782, 0.3, 70.78, 0.602}, {"NPL", "Asia", "Nepal", "2021-03-14", 
  275231., 53., 72.857, 3014., 0., 0.571, 9446.162, 1.819, 2.501, 103.443, 
  0., 0.02, 1.01, "", "", "", "", "", "", "", "", 2615., 2.215411*^6, 76.035, 
  0.09, 3225., 0.111, 0.023, 44.3, "tests performed", "", "", "", "", 44361., 
  "", "", "", 1523., 29.63, 2.9136808*^7, 204.43, 25., 5.809, 3.212, 
  2442.804, 15., 260.797, 7.26, 9.5, 37.8, 47.782, 0.3, 70.78, 0.602}, 
 {"NPL", "Asia", "Nepal", "2021-03-15", 275310., 79., 71.429, 3014., 0., 
  0.429, 9448.873, 2.711, 2.451, 103.443, 0., 0.015, 1.04, "", "", "", "", 
  "", "", "", "", 3311., 2.218722*^6, 76.148, 0.114, 3070., 0.105, 0.023, 
  43., "tests performed", "", "", "", "", 44361., "", "", "", 1523., 29.63, 
  2.9136808*^7, 204.43, 25., 5.809, 3.212, 2442.804, 15., 260.797, 7.26, 9.5, 
  37.8, 47.782, 0.3, 70.78, 0.602}, {"NPL", "Asia", "Nepal", "2021-03-16", 
  275424., 114., 79.286, 3014., 0., 0.286, 9452.786, 3.913, 2.721, 103.443, 
  0., 0.01, 1.09, "", "", "", "", "", "", "", "", 2790., 2.221512*^6, 76.244, 
  0.096, 3080., 0.106, 0.026, 38.8, "tests performed", "", "", "", "", 
  44361., "", "", "", 1523., 29.63, 2.9136808*^7, 204.43, 25., 5.809, 3.212, 
  2442.804, 15., 260.797, 7.26, 9.5, 37.8, 47.782, 0.3, 70.78, 0.602}, 
 {"NPL", "Asia", "Nepal", "2021-03-17", 275518., 94., 77.857, 3014., 0., 
  0.286, 9456.012, 3.226, 2.672, 103.443, 0., 0.01, 1.12, "", "", "", "", "", 
  "", "", "", 2781., 2.224293*^6, 76.34, 0.095, 2979., 0.102, 0.026, 38.3, 
  "tests performed", "", "", "", "", 44361., "", "", "", 1523., 29.63, 
  2.9136808*^7, 204.43, 25., 5.809, 3.212, 2442.804, 15., 260.797, 7.26, 9.5, 
  37.8, 47.782, 0.3, 70.78, 0.602}, {"NPL", "Asia", "Nepal", "2021-03-18", 
  275625., 107., 79.286, 3015., 1., 0.429, 9459.684, 3.672, 2.721, 103.477, 
  0.034, 0.015, 1.16, "", "", "", "", "", "", "", "", 3254., 2.227547*^6, 
  76.451, 0.112, 2804., 0.096, 0.028, 35.4, "tests performed", "", "", "", 
  "", 44361., "", "", "", 1523., 29.63, 2.9136808*^7, 204.43, 25., 5.809, 
  3.212, 2442.804, 15., 260.797, 7.26, 9.5, 37.8, 47.782, 0.3, 70.78, 0.602}, 
 {"NPL", "Asia", "Nepal", "2021-03-19", 275750., 125., 90.286, 3016., 1., 
  0.571, 9463.974, 4.29, 3.099, 103.512, 0.034, 0.02, 1.19, "", "", "", "", 
  "", "", "", "", 3161., 2.230708*^6, 76.56, 0.108, 2896., 0.099, 0.031, 
  32.1, "tests performed", 1.6*^6, 1.6*^6, "", "", 44361., 5.49, 5.49, "", 
  1523., 29.63, 2.9136808*^7, 204.43, 25., 5.809, 3.212, 2442.804, 15., 
  260.797, 7.26, 9.5, 37.8, 47.782, 0.3, 70.78, 0.602}, 
 {"NPL", "Asia", "Nepal", "2021-03-20", 275829., 79., 93., 3016., 0., 0.286, 
  9466.686, 2.711, 3.192, 103.512, 0., 0.01, 1.21, "", "", "", "", "", "", 
  "", "", 2637., 2.233345*^6, 76.65, 0.091, 2936., 0.101, 0.032, 31.6, 
  "tests performed", "", "", "", "", 38864., "", "", "", 1334., 29.63, 
  2.9136808*^7, 204.43, 25., 5.809, 3.212, 2442.804, 15., 260.797, 7.26, 9.5, 
  37.8, 47.782, 0.3, 70.78, 0.602}, {"NPL", "Asia", "Nepal", "2021-03-21", 
  275906., 77., 96.429, 3016., 0., 0.286, 9469.328, 2.643, 3.31, 103.512, 0., 
  0.01, 1.23, "", "", "", "", "", "", "", "", 3181., 2.236526*^6, 76.759, 
  0.109, 3016., 0.104, 0.032, 31.3, "tests performed", "", "", "", "", 
  33367., "", "", "", 1145., 29.63, 2.9136808*^7, 204.43, 25., 5.809, 3.212, 
  2442.804, 15., 260.797, 7.26, 9.5, 37.8, 47.782, 0.3, 70.78, 0.602}, 
 {"NPL", "Asia", "Nepal", "2021-03-22", 276056., 150., 106.571, 3019., 3., 
  0.714, 9474.476, 5.148, 3.658, 103.615, 0.103, 0.025, 1.26, "", "", "", "", 
  "", "", "", "", 4472., 2.240998*^6, 76.913, 0.153, 3182., 0.109, 0.033, 
  29.9, "tests performed", "", "", "", "", 27870., "", "", "", 957., 29.63, 
  2.9136808*^7, 204.43, 25., 5.809, 3.212, 2442.804, 15., 260.797, 7.26, 9.5, 
  37.8, 47.782, 0.3, 70.78, 0.602}, {"NPL", "Asia", "Nepal", "2021-03-23", 
  276244., 188., 117.143, 3019., 0., 0.714, 9480.929, 6.452, 4.02, 103.615, 
  0., 0.025, 1.26, "", "", "", "", "", "", "", "", 4032., 2.24503*^6, 77.051, 
  0.138, 3360., 0.115, 0.035, 28.7, "tests performed", "", "", "", "", 
  22373., "", "", "", 768., 29.63, 2.9136808*^7, 204.43, 25., 5.809, 3.212, 
  2442.804, 15., 260.797, 7.26, 9.5, 37.8, 47.782, 0.3, 70.78, 0.602}, 
 {"NPL", "Asia", "Nepal", "2021-03-24", 276389., 145., 124.429, 3020., 1., 
  0.857, 9485.905, 4.977, 4.27, 103.649, 0.034, 0.029, 1.24, "", "", "", "", 
  "", "", "", "", 3963., 2.248993*^6, 77.187, 0.136, 3529., 0.121, 0.035, 
  28.4, "tests performed", "", "", "", "", 16876., "", "", "", 579., 29.63, 
  2.9136808*^7, 204.43, 25., 5.809, 3.212, 2442.804, 15., 260.797, 7.26, 9.5, 
  37.8, 47.782, 0.3, 70.78, 0.602}, {"NPL", "Asia", "Nepal", "2021-03-25", 
  276509., 120., 126.286, 3020., 0., 0.714, 9490.024, 4.119, 4.334, 103.649, 
  0., 0.025, 1.22, "", "", "", "", "", "", "", "", 2891., 2.251884*^6, 
  77.287, 0.099, 3477., 0.119, 0.036, 27.5, "tests performed", "", "", "", 
  "", 11379., "", "", "", 391., 29.63, 2.9136808*^7, 204.43, 25., 5.809, 
  3.212, 2442.804, 15., 260.797, 7.26, 9.5, 37.8, 47.782, 0.3, 70.78, 0.602}, 
 {"NPL", "Asia", "Nepal", "2021-03-26", 276665., 156., 130.714, 3024., 4., 
  1.143, 9495.378, 5.354, 4.486, 103.786, 0.137, 0.039, 1.21, "", "", "", "", 
  "", "", "", "", 4416., 2.2563*^6, 77.438, 0.152, 3656., 0.125, 0.036, 28., 
  "tests performed", "", "", "", "", 5882., "", "", "", 202., 29.63, 
  2.9136808*^7, 204.43, 25., 5.809, 3.212, 2442.804, 15., 260.797, 7.26, 9.5, 
  37.8, 47.782, 0.3, 70.78, 0.602}, {"NPL", "Asia", "Nepal", "2021-03-27", 
  276750., 85., 131.571, 3027., 3., 1.571, 9498.295, 2.917, 4.516, 103.889, 
  0.103, 0.054, 1.2, "", "", "", "", "", "", "", "", 2745., 2.259045*^6, 
  77.532, 0.094, 3671., 0.126, 0.036, 27.9, "tests performed", "", "", "", 
  "", 5882., "", "", "", 202., 29.63, 2.9136808*^7, 204.43, 25., 5.809, 
  3.212, 2442.804, 15., 260.797, 7.26, 9.5, 37.8, 47.782, 0.3, 70.78, 0.602}, 
 {"NPL", "Asia", "Nepal", "2021-03-28", 276839., 89., 133.286, 3027., 0., 
  1.571, 9501.35, 3.055, 4.574, 103.889, 0., 0.054, 1.2, "", "", "", "", "", 
  "", "", "", 2101., 2.261146*^6, 77.604, 0.072, 3517., 0.121, 0.038, 26.4, 
  "tests performed", "", "", "", "", 5882., "", "", "", 202., 29.63, 
  2.9136808*^7, 204.43, 25., 5.809, 3.212, 2442.804, 15., 260.797, 7.26, 9.5, 
  37.8, 47.782, 0.3, 70.78, 0.602}, {"NPL", "Asia", "Nepal", "2021-03-29", 
  276980., 141., 132., 3027., 0., 1.143, 9506.189, 4.839, 4.53, 103.889, 0., 
  0.039, 1.22, "", "", "", "", "", "", "", "", 3122., 2.264268*^6, 77.712, 
  0.107, 3324., 0.114, 0.04, 25.2, "tests performed", "", "", "", "", 5882., 
  "", "", "", 202., 29.63, 2.9136808*^7, 204.43, 25., 5.809, 3.212, 2442.804, 
  15., 260.797, 7.26, 9.5, 37.8, 47.782, 0.3, 70.78, 0.602}, 
 {"NPL", "Asia", "Nepal", "2021-03-30", 277147., 167., 129., 3030., 3., 
  1.571, 9511.92, 5.732, 4.427, 103.992, 0.103, 0.054, 1.24, "", "", "", "", 
  "", "", "", "", 3140., 2.267408*^6, 77.819, 0.108, 3197., 0.11, 0.04, 24.8, 
  "tests performed", "", "", "", "", 5882., "", "", "", 202., 29.63, 
  2.9136808*^7, 204.43, 25., 5.809, 3.212, 2442.804, 15., 260.797, 7.26, 9.5, 
  37.8, 47.782, 0.3, 70.78, 0.602}, {"NPL", "Asia", "Nepal", "2021-03-31", 
  277309., 162., 131.429, 3030., 0., 1.429, 9517.48, 5.56, 4.511, 103.992, 
  0., 0.049, 1.27, "", "", "", "", "", "", "", "", 3919., 2.271327*^6, 
  77.954, 0.135, 3191., 0.11, 0.041, 24.3, "tests performed", "", "", "", "", 
  5882., "", "", "", 202., 29.63, 2.9136808*^7, 204.43, 25., 5.809, 3.212, 
  2442.804, 15., 260.797, 7.26, 9.5, 37.8, 47.782, 0.3, 70.78, 0.602}, 
 {"NPL", "Asia", "Nepal", "2021-04-01", 277461., 152., 136., 3031., 1., 
  1.571, 9522.697, 5.217, 4.668, 104.026, 0.034, 0.054, 1.3, "", "", "", "", 
  "", "", "", "", 4213., 2.27554*^6, 78.098, 0.145, 3379., 0.116, 0.04, 24.8, 
  "tests performed", "", "", "", "", 5882., "", "", "", 202., 29.63, 
  2.9136808*^7, 204.43, 25., 5.809, 3.212, 2442.804, 15., 260.797, 7.26, 9.5, 
  37.8, 47.782, 0.3, 70.78, 0.602}, {"NPL", "Asia", "Nepal", "2021-04-02", 
  277640., 179., 139.286, 3031., 0., 1., 9528.841, 6.143, 4.78, 104.026, 0., 
  0.034, 1.33, "", "", "", "", "", "", "", "", 3565., 2.279105*^6, 78.221, 
  0.122, 3258., 0.112, 0.043, 23.4, "tests performed", "", "", "", "", 5882., 
  "", "", "", 202., 29.63, 2.9136808*^7, 204.43, 25., 5.809, 3.212, 2442.804, 
  15., 260.797, 7.26, 9.5, 37.8, 47.782, 0.3, 70.78, 0.602}, 
 {"NPL", "Asia", "Nepal", "2021-04-03", 277768., 128., 145.429, 3032., 1., 
  0.714, 9533.234, 4.393, 4.991, 104.061, 0.034, 0.025, 1.38, "", "", "", "", 
  "", "", "", "", 2727., 2.281832*^6, 78.314, 0.094, 3255., 0.112, 0.045, 
  22.4, "tests performed", "", "", "", "", 5882., "", "", "", 202., 29.63, 
  2.9136808*^7, 204.43, 25., 5.809, 3.212, 2442.804, 15., 260.797, 7.26, 9.5, 
  37.8, 47.782, 0.3, 70.78, 0.602}, {"NPL", "Asia", "Nepal", "2021-04-04", 
  277944., 176., 157.857, 3032., 0., 0.714, 9539.274, 6.04, 5.418, 104.061, 
  0., 0.025, 1.43, "", "", "", "", "", "", "", "", 3456., 2.285288*^6, 
  78.433, 0.119, 3449., 0.118, 0.046, 21.8, "tests performed", "", "", "", 
  "", 5882., "", "", "", 202., 29.63, 2.9136808*^7, 204.43, 25., 5.809, 
  3.212, 2442.804, 15., 260.797, 7.26, 9.5, 37.8, 47.782, 0.3, 70.78, 0.602}, 
 {"NPL", "Asia", "Nepal", "2021-04-05", 278210., 266., 175.714, 3036., 4., 
  1.286, 9548.404, 9.129, 6.031, 104.198, 0.137, 0.044, 1.47, "", "", "", "", 
  "", "", "", "", 4536., 2.289824*^6, 78.589, 0.156, 3651., 0.125, 0.048, 
  20.8, "tests performed", 1.7*^6, 1.7*^6, "", "", 5882., 5.83, 5.83, "", 
  202., 29.63, 2.9136808*^7, 204.43, 25., 5.809, 3.212, 2442.804, 15., 
  260.797, 7.26, 9.5, 37.8, 47.782, 0.3, 70.78, 0.602}, 
 {"NPL", "Asia", "Nepal", "2021-04-06", 278470., 260., 189., 3036., 0., 
  0.857, 9557.327, 8.923, 6.487, 104.198, 0., 0.029, 1.5, "", "", "", "", "", 
  "", "", "", 4243., 2.294067*^6, 78.734, 0.146, 3808., 0.131, 0.05, 20.1, 
  "tests performed", "", "", "", "", 12630., "", "", "", 433., 29.63, 
  2.9136808*^7, 204.43, 25., 5.809, 3.212, 2442.804, 15., 260.797, 7.26, 9.5, 
  37.8, 47.782, 0.3, 70.78, 0.602}, {"NPL", "Asia", "Nepal", "2021-04-07", 
  278768., 298., 208.429, 3038., 2., 1.143, 9567.555, 10.228, 7.153, 104.267, 
  0.069, 0.039, 1.54, "", "", "", "", "", "", "", "", 4100., 2.298167*^6, 
  78.875, 0.141, 3834., 0.132, 0.054, 18.4, "tests performed", 1.806236*^6, 
  1.806236*^6, "", "", 19378., 6.2, 6.2, "", 665., 29.63, 2.9136808*^7, 
  204.43, 25., 5.809, 3.212, 2442.804, 15., 260.797, 7.26, 9.5, 37.8, 47.782, 
  0.3, 70.78, 0.602}, {"NPL", "Asia", "Nepal", "2021-04-08", 279100., 332., 
  234.143, 3038., 0., 1., 9578.949, 11.395, 8.036, 104.267, 0., 0.034, 1.57, 
  "", "", "", "", "", "", "", "", 4006., 2.302173*^6, 79.013, 0.137, 3805., 
  0.131, 0.062, 16.3, "tests performed", 1.811658*^6, 1.811658*^6, "", 5422., 
  19312., 6.22, 6.22, "", 663., 29.63, 2.9136808*^7, 204.43, 25., 5.809, 
  3.212, 2442.804, 15., 260.797, 7.26, 9.5, 37.8, 47.782, 0.3, 70.78, 0.602}, 
 {"NPL", "Asia", "Nepal", "2021-04-09", 279388., 288., 249.714, 3038., 0., 
  1., 9588.833, 9.884, 8.57, 104.267, 0., 0.034, 1.59, "", "", "", "", "", 
  "", "", "", 4071., 2.306244*^6, 79.152, 0.14, 3877., 0.133, 0.064, 15.5, 
  "tests performed", 1.835263*^6, 1.835263*^6, "", 23605., 21844., 6.3, 6.3, 
  "", 750., 29.63, 2.9136808*^7, 204.43, 25., 5.809, 3.212, 2442.804, 15., 
  260.797, 7.26, 9.5, 37.8, 47.782, 0.3, 70.78, 0.602}, 
 {"NPL", "Asia", "Nepal", "2021-04-10", 279725., 337., 279.571, 3039., 1., 
  1., 9600.4, 11.566, 9.595, 104.301, 0.034, 0.034, 1.63, "", "", "", "", "", 
  "", "", "", 3532., 2.309776*^6, 79.273, 0.121, 3992., 0.137, 0.07, 14.3, 
  "tests performed", 1.841124*^6, 1.841124*^6, "", 5861., 21841., 6.32, 6.32, 
  "", 750., 29.63, 2.9136808*^7, 204.43, 25., 5.809, 3.212, 2442.804, 15., 
  260.797, 7.26, 9.5, 37.8, 47.782, 0.3, 70.78, 0.602}, 
 {"NPL", "Asia", "Nepal", "2021-04-11", 280028., 303., 297.714, 3040., 1., 
  1.143, 9610.799, 10.399, 10.218, 104.335, 0.034, 0.039, 1.66, "", "", "", 
  "", "", "", "", "", 3125., 2.312901*^6, 79.381, 0.107, 3945., 0.135, 0.075, 
  13.3, "tests performed", 1.85057*^6, 1.85057*^6, "", 9446., 22350., 6.35, 
  6.35, "", 767., 29.63, 2.9136808*^7, 204.43, 25., 5.809, 3.212, 2442.804, 
  15., 260.797, 7.26, 9.5, 37.8, 47.782, 0.3, 70.78, 0.602}, 
 {"NPL", "Asia", "Nepal", "2021-04-12", 280524., 496., 330.571, 3053., 13., 
  2.429, 9627.822, 17.023, 11.345, 104.782, 0.446, 0.083, 1.7, "", "", "", 
  "", "", "", "", "", 4383., 2.317284*^6, 79.531, 0.15, 3923., 0.135, 0.084, 
  11.9, "tests performed", "", "", "", "", 23139., "", "", "", 794., 29.63, 
  2.9136808*^7, 204.43, 25., 5.809, 3.212, 2442.804, 15., 260.797, 7.26, 9.5, 
  37.8, 47.782, 0.3, 70.78, 0.602}, {"NPL", "Asia", "Nepal", "2021-04-13", 
  280984., 460., 359.143, 3058., 5., 3.143, 9643.61, 15.788, 12.326, 104.953, 
  0.172, 0.108, 1.73, "", "", "", "", "", "", "", "", 4386., 2.32167*^6, 
  79.682, 0.151, 3943., 0.135, 0.091, 11., "tests performed", 1.873377*^6, 
  1.873377*^6, "", "", 17180., 6.43, 6.43, "", 590., 23.15, 2.9136808*^7, 
  204.43, 25., 5.809, 3.212, 2442.804, 15., 260.797, 7.26, 9.5, 37.8, 47.782, 
  0.3, 70.78, 0.602}, {"NPL", "Asia", "Nepal", "2021-04-14", 281564., 580., 
  399.429, 3061., 3., 3.286, 9663.516, 19.906, 13.709, 105.056, 0.103, 0.113, 
  1.78, "", "", "", "", "", "", "", "", 4289., 2.325959*^6, 79.829, 0.147, 
  3970., 0.136, 0.101, 9.9, "tests performed", "", "", "", "", 10476., "", 
  "", "", 360., 23.15, 2.9136808*^7, 204.43, 25., 5.809, 3.212, 2442.804, 
  15., 260.797, 7.26, 9.5, 37.8, 47.782, 0.3, 70.78, 0.602}, 
 {"NPL", "Asia", "Nepal", "2021-04-15", 282054., 490., 422., 3066., 5., 4., 
  9680.333, 16.817, 14.483, 105.228, 0.172, 0.137, 1.83, "", "", "", "", "", 
  "", "", "", 3588., 2.329547*^6, 79.952, 0.123, 3911., 0.134, 0.108, 9.3, 
  "tests performed", 1.885755*^6, 1.885755*^6, "", "", 10585., 6.47, 6.47, 
  "", 363., 23.15, 2.9136808*^7, 204.43, 25., 5.809, 3.212, 2442.804, 15., 
  260.797, 7.26, 9.5, 37.8, 47.782, 0.3, 70.78, 0.602}, 
 {"NPL", "Asia", "Nepal", "2021-04-16", 282890., 836., 500.286, 3070., 4., 
  4.571, 9709.025, 28.692, 17.17, 105.365, 0.137, 0.157, 1.91, "", "", "", 
  "", "", "", "", "", 5537., 2.335084*^6, 80.142, 0.19, 4120., 0.141, 0.121, 
  8.2, "tests performed", 1.900583*^6, 1.900583*^6, "", 14828., 9331., 6.52, 
  6.52, "", 320., 23.15, 2.9136808*^7, 204.43, 25., 5.809, 3.212, 2442.804, 
  15., 260.797, 7.26, 9.5, 37.8, 47.782, 0.3, 70.78, 0.602}, 
 {"NPL", "Asia", "Nepal", "2021-04-17", 283658., 768., 561.857, 3075., 5., 
  5.143, 9735.384, 26.358, 19.283, 105.537, 0.172, 0.177, 1.97, "", "", "", 
  "", "", "", "", "", 5333., 2.340417*^6, 80.325, 0.183, 4377., 0.15, 0.128, 
  7.8, "tests performed", 1.910209*^6, 1.910209*^6, "", 9626., 9869., 6.56, 
  6.56, "", 339., 23.15, 2.9136808*^7, 204.43, 25., 5.809, 3.212, 2442.804, 
  15., 260.797, 7.26, 9.5, 37.8, 47.782, 0.3, 70.78, 0.602}, 
 {"NPL", "Asia", "Nepal", "2021-04-18", 284673., 1015., 663.571, 3083., 8., 
  6.143, 9770.219, 34.836, 22.774, 105.811, 0.275, 0.211, 2.03, "", "", "", 
  "", "", "", "", "", 5084., 2.345501*^6, 80.5, 0.174, 4657., 0.16, 0.142, 
  7., "tests performed", 1.924703*^6, 1.924703*^6, "", 14494., 10590., 6.61, 
  6.61, "", 363., 23.15, 2.9136808*^7, 204.43, 25., 5.809, 3.212, 2442.804, 
  15., 260.797, 7.26, 9.5, 37.8, 47.782, 0.3, 70.78, 0.602}, 
 {"NPL", "Asia", "Nepal", "2021-04-19", 285900., 1227., 768., 3091., 8., 
  5.429, 9812.331, 42.112, 26.358, 106.086, 0.275, 0.186, 2.07, "", "", "", 
  "", "", "", "", "", 7001., 2.352502*^6, 80.74, 0.24, 5031., 0.173, 0.153, 
  6.6, "tests performed", 1.938679*^6, 1.938679*^6, "", 13976., 10958., 6.65, 
  6.65, "", 376., 30.56, 2.9136808*^7, 204.43, 25., 5.809, 3.212, 2442.804, 
  15., 260.797, 7.26, 9.5, 37.8, 47.782, 0.3, 70.78, 0.602}, 
 {"NPL", "Asia", "Nepal", "2021-04-20", 287567., 1667., 940.429, 3102., 11., 
  6.286, 9869.544, 57.213, 32.276, 106.463, 0.378, 0.216, 2.11, "", "", "", 
  "", "", "", "", "", 8055., 2.360557*^6, 81.016, 0.276, 5555., 0.191, 0.169, 
  5.9, "tests performed", 1.961992*^6, 1.961992*^6, "", 23313., 12659., 6.73, 
  6.73, "", 434., 30.56, 2.9136808*^7, 204.43, 25., 5.809, 3.212, 2442.804, 
  15., 260.797, 7.26, 9.5, 37.8, 47.782, 0.3, 70.78, 0.602}, 
 {"NPL", "Asia", "Nepal", "2021-04-21", 289787., 2220., 1174.714, 3112., 10., 
  7.286, 9945.736, 76.192, 40.317, 106.806, 0.343, 0.25, 2.13, "", "", "", 
  "", "", "", "", "", 8844., 2.369401*^6, 81.32, 0.304, 6206., 0.213, 0.189, 
  5.3, "tests performed", 1.966506*^6, 1.966506*^6, "", 4514., 12420., 6.75, 
  6.75, "", 426., 30.56, 2.9136808*^7, 204.43, 25., 5.809, 3.212, 2442.804, 
  15., 260.797, 7.26, 9.5, 37.8, 47.782, 0.3, 70.78, 0.602}, 
 {"NPL", "Asia", "Nepal", "2021-04-22", 292152., 2365., 1442.571, 3117., 5., 
  7.286, 10026.905, 81.169, 49.51, 106.978, 0.172, 0.25, 2.11, "", "", "", 
  "", "", "", "", "", 10001., 2.379402*^6, 81.663, 0.343, 7122., 0.244, 
  0.203, 4.9, "tests performed", 1.978239*^6, 1.978239*^6, "", 11733., 
  13212., 6.79, 6.79, "", 453., 30.56, 2.9136808*^7, 204.43, 25., 5.809, 
  3.212, 2442.804, 15., 260.797, 7.26, 9.5, 37.8, 47.782, 0.3, 70.78, 0.602}, 
 {"NPL", "Asia", "Nepal", "2021-04-23", 294601., 2449., 1673., 3122., 5., 
  7.429, 10110.957, 84.052, 57.419, 107.15, 0.172, 0.255, 2.08, "", "", "", 
  "", "", "", "", "", 8798., 2.3882*^6, 81.965, 0.302, 7588., 0.26, 0.22, 
  4.5, "tests performed", 1.989248*^6, 1.989248*^6, "", 11009., 12666., 6.83, 
  6.83, "", 435., 30.56, 2.9136808*^7, 204.43, 25., 5.809, 3.212, 2442.804, 
  15., 260.797, 7.26, 9.5, 37.8, 47.782, 0.3, 70.78, 0.602}, 
 {"NPL", "Asia", "Nepal", "2021-04-24", 297087., 2486., 1918.429, 3136., 14., 
  8.714, 10196.278, 85.322, 65.842, 107.63, 0.48, 0.299, 2.05, "", "", "", 
  "", "", "", "", "", 7525., 2.395725*^6, 82.223, 0.258, 7901., 0.271, 0.243, 
  4.1, "tests performed", "", "", "", "", 12519., "", "", "", 430., 30.56, 
  2.9136808*^7, 204.43, 25., 5.809, 3.212, 2442.804, 15., 260.797, 7.26, 9.5, 
  37.8, 47.782, 0.3, 70.78, 0.602}, {"NPL", "Asia", "Nepal", "2021-04-25", 
  300119., 3032., 2206.571, 3164., 28., 11.571, 10300.339, 104.061, 75.731, 
  108.591, 0.961, 0.397, 2.01, "", "", "", "", "", "", "", "", 9292., 
  2.405017*^6, 82.542, 0.319, 8502., 0.292, 0.26, 3.9, "tests performed", 
  2.006436*^6, 2.006436*^6, "", "", 11676., 6.89, 6.89, "", 401., 30.56, 
  2.9136808*^7, 204.43, 25., 5.809, 3.212, 2442.804, 15., 260.797, 7.26, 9.5, 
  37.8, 47.782, 0.3, 70.78, 0.602}, {"NPL", "Asia", "Nepal", "2021-04-26", 
  303561., 3442., 2523., 3176., 12., 12.143, 10418.471, 118.132, 86.592, 
  109.003, 0.412, 0.417, 1.98, "", "", "", "", "", "", "", "", 12400., 
  2.417417*^6, 82.968, 0.426, 9274., 0.318, 0.272, 3.7, "tests performed", 
  2.019177*^6, 2.019177*^6, "", 12741., 11500., 6.93, 6.93, "", 395., 30.56, 
  2.9136808*^7, 204.43, 25., 5.809, 3.212, 2442.804, 15., 260.797, 7.26, 9.5, 
  37.8, 47.782, 0.3, 70.78, 0.602}, {"NPL", "Asia", "Nepal", "2021-04-27", 
  307925., 4364., 2908.286, 3194., 18., 13.143, 10568.248, 149.776, 99.815, 
  109.621, 0.618, 0.451, 1.95, "", "", "", "", "", "", "", "", 14672., 
  2.432089*^6, 83.471, 0.504, 10219., 0.351, 0.285, 3.5, "tests performed", 
  2.05144*^6, 2.05144*^6, "", 32263., 12778., 7.04, 7.04, "", 439., 30.56, 
  2.9136808*^7, 204.43, 25., 5.809, 3.212, 2442.804, 15., 260.797, 7.26, 9.5, 
  37.8, 47.782, 0.3, 70.78, 0.602}, {"NPL", "Asia", "Nepal", "2021-04-28", 
  312699., 4774., 3273.143, 3211., 17., 14.143, 10732.095, 163.848, 112.337, 
  110.204, 0.583, 0.485, 1.91, "", "", "", "", "", "", "", "", 13879., 
  2.445968*^6, 83.948, 0.476, 10938., 0.375, 0.299, 3.3, "tests performed", 
  2.091511*^6, 2.091511*^6, "", 40071., 17858., 7.18, 7.18, "", 613., 30.56, 
  2.9136808*^7, 204.43, 25., 5.809, 3.212, 2442.804, 15., 260.797, 7.26, 9.5, 
  37.8, 47.782, 0.3, 70.78, 0.602}, {"NPL", "Asia", "Nepal", "2021-04-29", 
  317530., 4831., 3625.429, 3246., 35., 18.429, 10897.899, 165.804, 124.428, 
  111.405, 1.201, 0.632, 1.88, "", "", "", "", "", "", "", "", 12597., 
  2.458565*^6, 84.38, 0.432, 11309., 0.388, 0.321, 3.1, "tests performed", 
  "", "", "", "", 21928., "", "", "", 753., 91.67, 2.9136808*^7, 204.43, 25., 
  5.809, 3.212, 2442.804, 15., 260.797, 7.26, 9.5, 37.8, 47.782, 0.3, 70.78, 
  0.602}, {"NPL", "Asia", "Nepal", "2021-04-30", 323187., 5657., 4083.714, 
  3279., 33., 22.429, 11092.052, 194.153, 140.157, 112.538, 1.133, 0.77, 
  1.84, "", "", "", "", "", "", "", "", "", "", "", "", 12180., 0.418, 0.335, 
  3., "tests performed", "", "", "", "", 26101., "", "", "", 896., 91.67, 
  2.9136808*^7, 204.43, 25., 5.809, 3.212, 2442.804, 15., 260.797, 7.26, 9.5, 
  37.8, 47.782, 0.3, 70.78, 0.602}, {"NPL", "Asia", "Nepal", "2021-05-01", 
  328893., 5706., 4543.714, 3298., 19., 23.143, 11287.887, 195.835, 155.944, 
  113.19, 0.652, 0.794, 1.81, "", "", "", "", "", "", "", "", "", 
  2.488359*^6, 85.403, "", 13233., 0.454, 0.343, 2.9, "tests performed", "", 
  "", "", "", 30619., "", "", "", 1051., 91.67, 2.9136808*^7, 204.43, 25., 
  5.809, 3.212, 2442.804, 15., 260.797, 7.26, 9.5, 37.8, 47.782, 0.3, 70.78, 
  0.602}, {"NPL", "Asia", "Nepal", "2021-05-02", 336030., 7137., 5130.143, 
  3325., 27., 23., 11532.835, 244.948, 176.071, 114.117, 0.927, 0.789, 1.76, 
  "", "", "", "", "", "", "", "", 16117., 2.504476*^6, 85.956, 0.553, 14208., 
  0.488, 0.361, 2.8, "tests performed", "", "", "", "", 35138., "", "", "", 
  1206., 91.67, 2.9136808*^7, 204.43, 25., 5.809, 3.212, 2442.804, 15., 
  260.797, 7.26, 9.5, 37.8, 47.782, 0.3, 70.78, 0.602}, 
 {"NPL", "Asia", "Nepal", "2021-05-03", 343418., 7388., 5693.857, 3362., 37., 
  26.571, 11786.397, 253.562, 195.418, 115.387, 1.27, 0.912, 1.71, "", "", 
  "", "", "", "", "", "", 16688., 2.521164*^6, 86.528, 0.573, 14821., 0.509, 
  0.384, 2.6, "tests performed", "", "", "", "", 39064., "", "", "", 1341., 
  91.67, 2.9136808*^7, 204.43, 25., 5.809, 3.212, 2442.804, 15., 260.797, 
  7.26, 9.5, 37.8, 47.782, 0.3, 70.78, 0.602}, 
 {"NPL", "Asia", "Nepal", "2021-05-04", 351005., 7587., 6154.286, 3417., 55., 
  31.857, 12046.79, 260.392, 211.22, 117.274, 1.888, 1.093, 1.65, "", "", "", 
  "", "", "", "", "", 16131., 2.537295*^6, 87.082, 0.554, 15029., 0.516, 
  0.409, 2.4, "tests performed", "", "", "", "", 40201., "", "", "", 1380., 
  94.44, 2.9136808*^7, 204.43, 25., 5.809, 3.212, 2442.804, 15., 260.797, 
  7.26, 9.5, 37.8, 47.782, 0.3, 70.78, 0.602}, 
 {"NPL", "Asia", "Nepal", "2021-05-05", 359610., 8605., 6701.571, 3475., 58., 
  37.714, 12342.121, 295.331, 230.004, 119.265, 1.991, 1.294, 1.59, "", "", 
  "", "", "", "", "", "", 20756., 2.558051*^6, 87.794, 0.712, 16012., 0.55, 
  0.419, 2.4, "tests performed", "", "", "", "", 40222., "", "", "", 1380., 
  94.44, 2.9136808*^7, 204.43, 25., 5.809, 3.212, 2442.804, 15., 260.797, 
  7.26, 9.5, 37.8, 47.782, 0.3, 70.78, 0.602}, 
 {"NPL", "Asia", "Nepal", "2021-05-06", 368580., 8970., 7292.857, 3529., 54., 
  40.429, 12649.979, 307.858, 250.297, 121.118, 1.853, 1.388, 1.54, "", "", 
  "", "", "", "", "", "", 20367., 2.578418*^6, 88.493, 0.699, 17122., 0.588, 
  0.426, 2.3, "tests performed", "", "", "", "", 40222., "", "", "", 1380., 
  94.44, 2.9136808*^7, 204.43, 25., 5.809, 3.212, 2442.804, 15., 260.797, 
  7.26, 9.5, 37.8, 47.782, 0.3, 70.78, 0.602}, 
 {"NPL", "Asia", "Nepal", "2021-05-07", 377603., 9023., 7773.714, 3579., 50., 
  42.857, 12959.656, 309.677, 266.8, 122.834, 1.716, 1.471, 1.49, "", "", "", 
  "", "", "", "", "", 19987., 2.598405*^6, 89.179, 0.686, 17849., 0.613, 
  0.436, 2.3, "tests performed", 2.453512*^6, 2.091511*^6, 362001., "", 
  40222., 8.42, 7.18, 1.24, 1380., 94.44, 2.9136808*^7, 204.43, 25., 5.809, 
  3.212, 2442.804, 15., 260.797, 7.26, 9.5, 37.8, 47.782, 0.3, 70.78, 0.602}, 
 {"NPL", "Asia", "Nepal", "2021-05-08", 385890., 8287., 8142.429, 3632., 53., 
  47.714, 13244.073, 284.417, 279.455, 124.653, 1.819, 1.638, 1.43, "", "", 
  "", "", "", "", "", "", "", "", "", "", 18299., 0.628, 0.445, 2.2, 
  "tests performed", "", "", "", "", 35594., "", "", "", 1222., 94.44, 
  2.9136808*^7, 204.43, 25., 5.809, 3.212, 2442.804, 15., 260.797, 7.26, 9.5, 
  37.8, 47.782, 0.3, 70.78, 0.602}, {"NPL", "Asia", "Nepal", "2021-05-09", 
  394667., 8777., 8376.714, 3720., 88., 56.429, 13545.307, 301.234, 287.496, 
  127.674, 3.02, 1.937, 1.38, "", "", "", "", "", "", "", "", "", 
  2.634504*^6, 90.418, "", 18575., 0.638, 0.451, 2.2, "tests performed", "", 
  "", "", "", 30966., "", "", "", 1063., 94.44, 2.9136808*^7, 204.43, 25., 
  5.809, 3.212, 2442.804, 15., 260.797, 7.26, 9.5, 37.8, 47.782, 0.3, 70.78, 
  0.602}, {"NPL", "Asia", "Nepal", "2021-05-10", 403794., 9127., 8625.143, 
  3859., 139., 71., 13858.553, 313.246, 296.022, 132.444, 4.771, 2.437, 1.32, 
  "", "", "", "", "", "", "", "", 17626., 2.65213*^6, 91.023, 0.605, 18709., 
  0.642, 0.461, 2.2, "tests performed", "", "", "", "", 26338., "", "", "", 
  904., 94.44, 2.9136808*^7, 204.43, 25., 5.809, 3.212, 2442.804, 15., 
  260.797, 7.26, 9.5, 37.8, 47.782, 0.3, 70.78, 0.602}, 
 {"NPL", "Asia", "Nepal", "2021-05-11", 413111., 9317., 8872.286, 4084., 
  225., 95.286, 14178.32, 319.767, 304.504, 140.166, 7.722, 3.27, 1.27, "", 
  "", "", "", "", "", "", "", 20596., 2.672726*^6, 91.73, 0.707, 19347., 
  0.664, 0.459, 2.2, "tests performed", "", "", "", "", 21710., "", "", "", 
  745., 94.44, 2.9136808*^7, 204.43, 25., 5.809, 3.212, 2442.804, 15., 
  260.797, 7.26, 9.5, 37.8, 47.782, 0.3, 70.78, 0.602}, 
 {"NPL", "Asia", "Nepal", "2021-05-12", 422349., 9238., 8962.714, 4252., 
  168., 111., 14495.376, 317.056, 307.608, 145.932, 5.766, 3.81, 1.22, "", 
  "", "", "", "", "", "", "", 20362., 2.693088*^6, 92.429, 0.699, 19291., 
  0.662, 0.465, 2.2, "tests performed", "", "", "", "", 17082., "", "", "", 
  586., 94.44, 2.9136808*^7, 204.43, 25., 5.809, 3.212, 2442.804, 15., 
  260.797, 7.26, 9.5, 37.8, 47.782, 0.3, 70.78, 0.602}, 
 {"NPL", "Asia", "Nepal", "2021-05-13", 431191., 8842., 8944.429, 4466., 
  214., 133.857, 14798.841, 303.465, 306.98, 153.277, 7.345, 4.594, 1.18, "", 
  "", "", "", "", "", "", "", 19474., 2.712562*^6, 93.097, 0.668, 19163., 
  0.658, 0.467, 2.1, "tests performed", "", "", "", "", 12453., "", "", "", 
  427., 94.44, 2.9136808*^7, 204.43, 25., 5.809, 3.212, 2442.804, 15., 
  260.797, 7.26, 9.5, 37.8, 47.782, 0.3, 70.78, 0.602}, 
 {"NPL", "Asia", "Nepal", "2021-05-14", 439658., 8467., 8865., 4669., 203., 
  155.714, 15089.436, 290.595, 304.254, 160.244, 6.967, 5.344, 1.15, "", "", 
  "", "", "", "", "", "", 20948., 2.73351*^6, 93.816, 0.719, 19301., 0.662, 
  0.459, 2.2, "tests performed", "", "", "", "", 7825., "", "", "", 269., 
  94.44, 2.9136808*^7, 204.43, 25., 5.809, 3.212, 2442.804, 15., 260.797, 
  7.26, 9.5, 37.8, 47.782, 0.3, 70.78, 0.602}, 
 {"NPL", "Asia", "Nepal", "2021-05-15", 447704., 8046., 8830.571, 4856., 
  187., 174.857, 15365.582, 276.146, 303.073, 166.662, 6.418, 6.001, 1.12, 
  "", "", "", "", "", "", "", "", 17971., 2.751481*^6, 94.433, 0.617, 19290., 
  0.662, 0.458, 2.2, "tests performed", "", "", "", "", 7825., "", "", "", 
  269., 94.44, 2.9136808*^7, 204.43, 25., 5.809, 3.212, 2442.804, 15., 
  260.797, 7.26, 9.5, 37.8, 47.782, 0.3, 70.78, 0.602}, 
 {"NPL", "Asia", "Nepal", "2021-05-16", 455020., 7316., 8621.857, 5001., 
  145., 183., 15616.673, 251.091, 295.909, 171.639, 4.977, 6.281, 1.09, "", 
  "", "", "", "", "", "", "", 19499., 2.77098*^6, 95.102, 0.669, 19497., 
  0.669, 0.442, 2.3, "tests performed", "", "", "", "", 7825., "", "", "", 
  269., 94.44, 2.9136808*^7, 204.43, 25., 5.809, 3.212, 2442.804, 15., 
  260.797, 7.26, 9.5, 37.8, 47.782, 0.3, 70.78, 0.602}, 
 {"NPL", "Asia", "Nepal", "2021-05-17", 464218., 9198., 8632., 5215., 214., 
  193.714, 15932.356, 315.683, 296.258, 178.983, 7.345, 6.648, 1.07, "", "", 
  "", "", "", "", "", "", 21693., 2.792673*^6, 95.847, 0.745, 20078., 0.689, 
  0.43, 2.3, "tests performed", "", "", "", "", 7825., "", "", "", 269., 
  94.44, 2.9136808*^7, 204.43, 25., 5.809, 3.212, 2442.804, 15., 260.797, 
  7.26, 9.5, 37.8, 47.782, 0.3, 70.78, 0.602}, 
 {"NPL", "Asia", "Nepal", "2021-05-18", 472354., 8136., 8463.286, 5411., 
  196., 189.571, 16211.591, 279.234, 290.467, 185.71, 6.727, 6.506, 1.04, "", 
  "", "", "", "", "", "", "", 20286., 2.812959*^6, 96.543, 0.696, 20033., 
  0.688, 0.422, 2.4, "tests performed", 2.53959*^6, 2.11308*^6, 426510., "", 
  7825., 8.72, 7.25, 1.46, 269., 94.44, 2.9136808*^7, 204.43, 25., 5.809, 
  3.212, 2442.804, 15., 260.797, 7.26, 9.5, 37.8, 47.782, 0.3, 70.78, 0.602}, 
 {"NPL", "Asia", "Nepal", "2021-05-19", 480418., 8064., 8295.571, 5657., 
  246., 200.714, 16488.354, 276.763, 284.711, 194.153, 8.443, 6.889, 1.02, 
  "", "", "", "", "", "", "", "", 21139., 2.834098*^6, 97.269, 0.726, 20144., 
  0.691, 0.412, 2.4, "tests performed", "", "", "", "", 10787., "", "", "", 
  370., 94.44, 2.9136808*^7, 204.43, 25., 5.809, 3.212, 2442.804, 15., 
  260.797, 7.26, 9.5, 37.8, 47.782, 0.3, 70.78, 0.602}, 
 {"NPL", "Asia", "Nepal", "2021-05-20", 488645., 8227., 8207.714, 5847., 
  190., 197.286, 16770.711, 282.358, 281.696, 200.674, 6.521, 6.771, 1.01, 
  "", "", "", "", "", "", "", "", 21695., 2.855793*^6, 98.013, 0.745, 20462., 
  0.702, 0.401, 2.5, "tests performed", 2.596711*^6, 2.11308*^6, 483631., "", 
  13750., 8.91, 7.25, 1.66, 472., 94.44, 2.9136808*^7, 204.43, 25., 5.809, 
  3.212, 2442.804, 15., 260.797, 7.26, 9.5, 37.8, 47.782, 0.3, 70.78, 0.602}, 
 {"NPL", "Asia", "Nepal", "2021-05-21", 497052., 8407., 8199.143, 6024., 
  177., 193.571, 17059.247, 288.535, 281.402, 206.749, 6.075, 6.644, 1., "", 
  "", "", "", "", "", "", "", 22353., 2.878146*^6, 98.78, 0.767, 20662., 
  0.709, 0.397, 2.5, "tests performed", 2.627333*^6, 2.11308*^6, 514253., 
  30622., 17006., 9.02, 7.25, 1.76, 584., 94.44, 2.9136808*^7, 204.43, 25., 
  5.809, 3.212, 2442.804, 15., 260.797, 7.26, 9.5, 37.8, 47.782, 0.3, 70.78, 
  0.602}, {"NPL", "Asia", "Nepal", "2021-05-22", 505643., 8591., 8277., 
  6153., 129., 185.286, 17354.097, 294.85, 284.074, 211.176, 4.427, 6.359, 
  0.98, "", "", "", "", "", "", "", "", 19357., 2.897503*^6, 99.445, 0.664, 
  20860., 0.716, 0.397, 2.5, "tests performed", 2.644648*^6, 2.11308*^6, 
  531568., 17315., 18362., 9.08, 7.25, 1.82, 630., 94.44, 2.9136808*^7, 
  204.43, 25., 5.809, 3.212, 2442.804, 15., 260.797, 7.26, 9.5, 37.8, 47.782, 
  0.3, 70.78, 0.602}, {"NPL", "Asia", "Nepal", "2021-05-23", 513241., 7598., 
  8317.286, 6346., 193., 192.143, 17614.867, 260.77, 285.456, 217.8, 6.624, 
  6.595, 0.96, "", "", "", "", "", "", "", "", 18965., 2.916468*^6, 100.096, 
  0.651, 20784., 0.713, 0.4, 2.5, "tests performed", 2.666669*^6, 2.11308*^6, 
  553589., 22021., 20390., 9.15, 7.25, 1.9, 700., 94.44, 2.9136808*^7, 
  204.43, 25., 5.809, 3.212, 2442.804, 15., 260.797, 7.26, 9.5, 37.8, 47.782, 
  0.3, 70.78, 0.602}, {"NPL", "Asia", "Nepal", "2021-05-24", 520461., 7220., 
  8034.714, 6531., 185., 188., 17862.664, 247.797, 275.758, 224.149, 6.349, 
  6.452, 0.93, "", "", "", "", "", "", "", "", 19846., 2.936314*^6, 100.777, 
  0.681, 20520., 0.704, 0.392, 2.6, "tests performed", 2.706835*^6, 
  2.11308*^6, 593755., 40166., 25010., 9.29, 7.25, 2.04, 858., 94.44, 
  2.9136808*^7, 204.43, 25., 5.809, 3.212, 2442.804, 15., 260.797, 7.26, 9.5, 
  37.8, 47.782, 0.3, 70.78, 0.602}, {"NPL", "Asia", "Nepal", "2021-05-25", 
  528848., 8387., 8070.571, 6700., 169., 184.143, 18150.513, 287.849, 
  276.989, 229.95, 5.8, 6.32, 0.9, "", "", "", "", "", "", "", "", 22306., 
  2.95862*^6, 101.542, 0.766, 20809., 0.714, 0.388, 2.6, "tests performed", 
  2.727193*^6, 2.11308*^6, 614113., 20358., 26800., 9.36, 7.25, 2.11, 920., 
  67.59, 2.9136808*^7, 204.43, 25., 5.809, 3.212, 2442.804, 15., 260.797, 
  7.26, 9.5, 37.8, 47.782, 0.3, 70.78, 0.602}, 
 {"NPL", "Asia", "Nepal", "2021-05-26", 535525., 6677., 7872.429, 6845., 
  145., 169.714, 18379.673, 229.16, 270.188, 234.926, 4.977, 5.825, 0.87, "", 
  "", "", "", "", "", "", "", 19030., 2.97765*^6, 102.195, 0.653, 20507., 
  0.704, 0.384, 2.6, "tests performed", 2.741964*^6, 2.11308*^6, 628884., 
  14771., 24830., 9.41, 7.25, 2.16, 852., 67.59, 2.9136808*^7, 204.43, 25., 
  5.809, 3.212, 2442.804, 15., 260.797, 7.26, 9.5, 37.8, 47.782, 0.3, 70.78, 
  0.602}, {"NPL", "Asia", "Nepal", "2021-05-27", 542256., 6731., 7658.714, 
  6951., 106., 157.714, 18610.687, 231.014, 262.854, 238.564, 3.638, 5.413, 
  0.84, "", "", "", "", "", "", "", "", 20414., 2.998064*^6, 102.896, 0.701, 
  20324., 0.698, 0.377, 2.7, "tests performed", 2.761148*^6, 2.11308*^6, 
  648068., 19184., 23491., 9.48, 7.25, 2.22, 806., 67.59, 2.9136808*^7, 
  204.43, 25., 5.809, 3.212, 2442.804, 15., 260.797, 7.26, 9.5, 37.8, 47.782, 
  0.3, 70.78, 0.602}, {"NPL", "Asia", "Nepal", "2021-05-28", 549111., 6855., 
  7437., 7047., 96., 146.143, 18845.956, 235.269, 255.244, 241.859, 3.295, 
  5.016, 0.82, "", "", "", "", "", "", "", "", 19313., 3.017377*^6, 103.559, 
  0.663, 19890., 0.683, 0.374, 2.7, "tests performed", 2.767931*^6, 
  2.11308*^6, 654851., 6783., 20085., 9.5, 7.25, 2.25, 689., 67.59, 
  2.9136808*^7, 204.43, 25., 5.809, 3.212, 2442.804, 15., 260.797, 7.26, 9.5, 
  37.8, 47.782, 0.3, 70.78, 0.602}, {"NPL", "Asia", "Nepal", "2021-05-29", 
  553422., 4311., 6825.571, 7163., 116., 144.286, 18993.913, 147.957, 
  234.259, 245.84, 3.981, 4.952, 0.79, "", "", "", "", "", "", "", "", 
  14006., 3.031383*^6, 104.04, 0.481, 19126., 0.656, 0.357, 2.8, 
  "tests performed", 2.800019*^6, 2.11308*^6, 686939., 32088., 22196., 9.61, 
  7.25, 2.36, 762., 67.59, 2.9136808*^7, 204.43, 25., 5.809, 3.212, 2442.804, 
  15., 260.797, 7.26, 9.5, 37.8, 47.782, 0.3, 70.78, 0.602}, 
 {"NPL", "Asia", "Nepal", "2021-05-30", 557124., 3702., 6269., 7272., 109., 
  132.286, 19120.969, 127.056, 215.157, 249.581, 3.741, 4.54, 0.77, "", "", 
  "", "", "", "", "", "", 10986., 3.042369*^6, 104.417, 0.377, 17986., 0.617, 
  0.349, 2.9, "tests performed", 2.802596*^6, 2.11308*^6, 689516., 2577., 
  19418., 9.62, 7.25, 2.37, 666., 67.59, 2.9136808*^7, 204.43, 25., 5.809, 
  3.212, 2442.804, 15., 260.797, 7.26, 9.5, 37.8, 47.782, 0.3, 70.78, 0.602}, 
 {"NPL", "Asia", "Nepal", "2021-05-31", 561302., 4178., 5834.429, 7386., 
  114., 122.143, 19264.361, 143.393, 200.243, 253.494, 3.913, 4.192, 0.76, 
  "", "", "", "", "", "", "", "", 15055., 3.057424*^6, 104.933, 0.517, 
  17301., 0.594, 0.337, 3., "tests performed", "", "", "", "", 13721., "", 
  "", "", 471., 67.59, 2.9136808*^7, 204.43, 25., 5.809, 3.212, 2442.804, 
  15., 260.797, 7.26, 9.5, 37.8, 47.782, 0.3, 70.78, 0.602}, 
 {"NPL", "Asia", "Nepal", "2021-06-01", 566587., 5285., 5391.286, 7454., 68., 
  107.714, 19445.747, 181.386, 185.034, 255.828, 2.334, 3.697, 0.76, "", "", 
  "", "", "", "", "", "", 17147., 3.074571*^6, 105.522, 0.588, 16564., 0.568, 
  0.325, 3.1, "tests performed", "", "", "", "", 10853., "", "", "", 372., 
  94.44, 2.9136808*^7, 204.43, 25., 5.809, 3.212, 2442.804, 15., 260.797, 
  7.26, 9.5, 37.8, 47.782, 0.3, 70.78, 0.602}, 
 {"NPL", "Asia", "Nepal", "2021-06-02", 571111., 4524., 5083.714, 7555., 
  101., 101.429, 19601.015, 155.268, 174.477, 259.294, 3.466, 3.481, 0.76, 
  "", "", "", "", "", "", "", "", 13805., 3.088376*^6, 105.996, 0.474, 
  15818., 0.543, 0.321, 3.1, "tests performed", "", "", "", "", 8783., "", 
  "", "", 301., 94.44, 2.9136808*^7, 204.43, 25., 5.809, 3.212, 2442.804, 
  15., 260.797, 7.26, 9.5, 37.8, 47.782, 0.3, 70.78, 0.602}, 
 {"NPL", "Asia", "Nepal", "2021-06-03", 576936., 5825., 4954.286, 7630., 75., 
  97., 19800.934, 199.919, 170.035, 261.868, 2.574, 3.329, 0.77, "", "", "", 
  "", "", "", "", "", 18562., 3.106938*^6, 106.633, 0.637, 15553., 0.534, 
  0.319, 3.1, "tests performed", "", "", "", "", 6083., "", "", "", 209., 
  94.44, 2.9136808*^7, 204.43, 25., 5.809, 3.212, 2442.804, 15., 260.797, 
  7.26, 9.5, 37.8, 47.782, 0.3, 70.78, 0.602}, 
 {"NPL", "Asia", "Nepal", "2021-06-04", 581560., 4624., 4635.571, 7731., 
  101., 97.714, 19959.633, 158.7, 159.097, 265.334, 3.466, 3.354, 0.76, "", 
  "", "", "", "", "", "", "", 14182., 3.12112*^6, 107.119, 0.487, 14820., 
  0.509, 0.313, 3.2, "tests performed", "", "", "", "", 5154., "", "", "", 
  177., 94.44, 2.9136808*^7, 204.43, 25., 5.809, 3.212, 2442.804, 15., 
  260.797, 7.26, 9.5, 37.8, 47.782, 0.3, 70.78, 0.602}, 
 {"NPL", "Asia", "Nepal", "2021-06-05", 585100., 3540., 4525.429, 7799., 68., 
  90.857, 20081.129, 121.496, 155.317, 267.668, 2.334, 3.118, 0.76, "", "", 
  "", "", "", "", "", "", 11471., 3.132591*^6, 107.513, 0.394, 14458., 0.496, 
  0.313, 3.2, "tests performed", "", "", "", "", 610., "", "", "", 21., 
  94.44, 2.9136808*^7, 204.43, 25., 5.809, 3.212, 2442.804, 15., 260.797, 
  7.26, 9.5, 37.8, 47.782, 0.3, 70.78, 0.602}, 
 {"NPL", "Asia", "Nepal", "2021-06-06", 588124., 3024., 4428.571, 7898., 99., 
  89.429, 20184.915, 103.786, 151.992, 271.066, 3.398, 3.069, 0.76, "", "", 
  "", "", "", "", "", "", 10471., 3.143062*^6, 107.873, 0.359, 14385., 0.494, 
  0.308, 3.2, "tests performed", 2.804574*^6, 2.11308*^6, 691494., "", 283., 
  9.63, 7.25, 2.37, 10., 94.44, 2.9136808*^7, 204.43, 25., 5.809, 3.212, 
  2442.804, 15., 260.797, 7.26, 9.5, 37.8, 47.782, 0.3, 70.78, 0.602}, 
 {"NPL", "Asia", "Nepal", "2021-06-07", 591494., 3370., 4313.143, 7990., 92., 
  86.286, 20300.577, 115.661, 148.031, 274.224, 3.158, 2.961, "", "", "", "", 
  "", "", "", "", "", 12002., 3.155064*^6, 108.284, 0.412, 13949., 0.479, 
  0.309, 3.2, "tests performed", "", "", "", "", "", "", "", "", "", 94.44, 
  2.9136808*^7, 204.43, 25., 5.809, 3.212, 2442.804, 15., 260.797, 7.26, 9.5, 
  37.8, 47.782, 0.3, 70.78, 0.602}, {"NLD", "Europe", "Netherlands", 
  "2020-02-27", 1., 1., "", "", "", "", 0.058, 0.058, "", "", "", "", "", 7., 
  0.409, 1., 0.058, "", "", "", "", "", "", "", "", "", "", "", "", "", "", 
  "", "", "", "", "", "", "", "", 5.56, 1.7134873*^7, 508.544, 43.2, 18.779, 
  11.881, 48472.545, "", 109.361, 5.29, 24.4, 27.3, "", 3.32, 82.28, 0.944}, 
 {"NLD", "Europe", "Netherlands", "2020-02-28", 1., 0., "", "", "", "", 
  0.058, 0., "", "", "", "", "", 8., 0.467, 9., 0.525, "", "", "", "", "", 
  "", "", "", "", "", "", "", "", "", "", "", "", "", "", "", "", "", 5.56, 
  1.7134873*^7, 508.544, 43.2, 18.779, 11.881, 48472.545, "", 109.361, 5.29, 
  24.4, 27.3, "", 3.32, 82.28, 0.944}, {"NLD", "Europe", "Netherlands", 
  "2020-02-29", 6., 5., "", "", "", "", 0.35, 0.292, "", "", "", "", "", 9., 
  0.525, 10., 0.584, "", "", "", "", "", "", "", "", "", "", "", "", "", "", 
  "", "", "", "", "", "", "", "", 5.56, 1.7134873*^7, 508.544, 43.2, 18.779, 
  11.881, 48472.545, "", 109.361, 5.29, 24.4, 27.3, "", 3.32, 82.28, 0.944}, 
 {"NLD", "Europe", "Netherlands", "2020-03-01", 10., 4., "", "", "", "", 
  0.584, 0.233, "", "", "", "", "", 11., 0.642, 20., 1.167, 1.969, 0.115, 
  30.514, 1.781, "", "", "", "", "", "", "", "", "", "", "", "", "", "", "", 
  "", "", "", 5.56, 1.7134873*^7, 508.544, 43.2, 18.779, 11.881, 48472.545, 
  "", 109.361, 5.29, 24.4, 27.3, "", 3.32, 82.28, 0.944}, 
 {"NLD", "Europe", "Netherlands", "2020-03-02", 18., 8., "", "", "", "", 
  1.05, 0.467, "", "", "", "", "", 10., 0.584, 34., 1.984, "", "", "", "", 
  "", "", "", "", "", "", "", "", "", "", "", "", "", "", "", "", "", "", 
  5.56, 1.7134873*^7, 508.544, 43.2, 18.779, 11.881, 48472.545, "", 109.361, 
  5.29, 24.4, 27.3, "", 3.32, 82.28, 0.944}, {"NLD", "Europe", "Netherlands", 
  "2020-03-03", 24., 6., 3.429, "", "", 0., 1.401, 0.35, 0.2, "", "", 0., "", 
  12., 0.7, 40., 2.334, "", "", "", "", "", "", "", "", "", "", "", "", "", 
  "", "", "", "", "", "", "", "", "", 5.56, 1.7134873*^7, 508.544, 43.2, 
  18.779, 11.881, 48472.545, "", 109.361, 5.29, 24.4, 27.3, "", 3.32, 82.28, 
  0.944}, {"NLD", "Europe", "Netherlands", "2020-03-04", 38., 14., 5.429, "", 
  "", 0., 2.218, 0.817, 0.317, "", "", 0., "", 15., 0.875, 53., 3.093, "", 
  "", "", "", "", "", "", "", "", "", "", "", "", "", "", "", "", "", "", "", 
  "", "", 5.56, 1.7134873*^7, 508.544, 43.2, 18.779, 11.881, 48472.545, "", 
  109.361, 5.29, 24.4, 27.3, "", 3.32, 82.28, 0.944}, 
 {"NLD", "Europe", "Netherlands", "2020-03-05", 82., 44., 11.571, "", "", 0., 
  4.786, 2.568, 0.675, "", "", 0., "", 15., 0.875, 65., 3.793, "", "", "", 
  "", "", "", "", "", "", "", "", "", "", "", "", "", "", "", "", "", "", "", 
  5.56, 1.7134873*^7, 508.544, 43.2, 18.779, 11.881, 48472.545, "", 109.361, 
  5.29, 24.4, 27.3, "", 3.32, 82.28, 0.944}, {"NLD", "Europe", "Netherlands", 
  "2020-03-06", 128., 46., 18.143, 1., 1., 0.143, 7.47, 2.685, 1.059, 0.058, 
  0.058, 0.008, "", 19., 1.109, 77., 4.494, "", "", "", "", "", "", "", "", 
  "", "", "", "", "", "", "", "", "", "", "", "", "", "", 11.11, 
  1.7134873*^7, 508.544, 43.2, 18.779, 11.881, 48472.545, "", 109.361, 5.29, 
  24.4, 27.3, "", 3.32, 82.28, 0.944}, {"NLD", "Europe", "Netherlands", 
  "2020-03-07", 188., 60., 26., 1., 0., 0.143, 10.972, 3.502, 1.517, 0.058, 
  0., 0.008, 2.87, 21., 1.226, 93., 5.428, "", "", "", "", "", "", "", "", 
  "", "", "", "", "", "", "", "", "", "", "", "", "", "", 11.11, 
  1.7134873*^7, 508.544, 43.2, 18.779, 11.881, 48472.545, "", 109.361, 5.29, 
  24.4, 27.3, "", 3.32, 82.28, 0.944}, {"NLD", "Europe", "Netherlands", 
  "2020-03-08", 265., 77., 36.429, 3., 2., 0.429, 15.466, 4.494, 2.126, 
  0.175, 0.117, 0.025, 2.81, 27., 1.576, 108., 6.303, 17.718, 1.034, 106.308, 
  6.204, "", "", "", "", "", "", "", "", "", "", "", "", "", "", "", "", "", 
  "", 11.11, 1.7134873*^7, 508.544, 43.2, 18.779, 11.881, 48472.545, "", 
  109.361, 5.29, 24.4, 27.3, "", 3.32, 82.28, 0.944}, 
 {"NLD", "Europe", "Netherlands", "2020-03-09", 321., 56., 43.286, 3., 0., 
  0.429, 18.734, 3.268, 2.526, 0.175, 0., 0.025, 2.7, 32., 1.868, 141., 
  8.229, "", "", "", "", "", "", "", "", "", "", "", "", "", "", "", "", "", 
  "", "", "", "", "", 11.11, 1.7134873*^7, 508.544, 43.2, 18.779, 11.881, 
  48472.545, "", 109.361, 5.29, 24.4, 27.3, "", 3.32, 82.28, 0.944}, 
 {"NLD", "Europe", "Netherlands", "2020-03-10", 382., 61., 51.143, 4., 1., 
  0.571, 22.294, 3.56, 2.985, 0.233, 0.058, 0.033, 2.65, 39., 2.276, 174., 
  10.155, "", "", "", "", "", "", "", "", "", "", "", "", "", "", "", "", "", 
  "", "", "", "", "", 20.83, 1.7134873*^7, 508.544, 43.2, 18.779, 11.881, 
  48472.545, "", 109.361, 5.29, 24.4, 27.3, "", 3.32, 82.28, 0.944}, 
 {"NLD", "Europe", "Netherlands", "2020-03-11", 503., 121., 66.429, 5., 1., 
  0.714, 29.355, 7.062, 3.877, 0.292, 0.058, 0.042, 2.64, 48., 2.801, 215., 
  12.548, "", "", "", "", "", "", "", "", "", "", "", "", "", "", "", "", "", 
  "", "", "", "", "", 20.83, 1.7134873*^7, 508.544, 43.2, 18.779, 11.881, 
  48472.545, "", 109.361, 5.29, 24.4, 27.3, "", 3.32, 82.28, 0.944}, 
 {"NLD", "Europe", "Netherlands", "2020-03-12", 503., 0., 60.143, 5., 0., 
  0.714, 29.355, 0., 3.51, 0.292, 0., 0.042, 2.63, 68., 3.969, 283., 16.516, 
  "", "", "", "", "", "", "", "", "", "", "", "", "", "", "", "", "", "", "", 
  "", "", "", 45.37, 1.7134873*^7, 508.544, 43.2, 18.779, 11.881, 48472.545, 
  "", 109.361, 5.29, 24.4, 27.3, "", 3.32, 82.28, 0.944}, 
 {"NLD", "Europe", "Netherlands", "2020-03-13", 806., 303., 96.857, 10., 5., 
  1.286, 47.039, 17.683, 5.653, 0.584, 0.292, 0.075, 2.71, 79., 4.61, 350., 
  20.426, "", "", "", "", "", "", "", "", "", "", "", "", "", "", "", "", "", 
  "", "", "", "", "", 53.7, 1.7134873*^7, 508.544, 43.2, 18.779, 11.881, 
  48472.545, "", 109.361, 5.29, 24.4, 27.3, "", 3.32, 82.28, 0.944}, 
 {"NLD", "Europe", "Netherlands", "2020-03-14", 962., 156., 110.571, 12., 2., 
  1.571, 56.143, 9.104, 6.453, 0.7, 0.117, 0.092, 2.61, 96., 5.603, 424., 
  24.745, "", "", "", "", "", "", "", "", "", "", "", "", "", "", "", "", "", 
  "", "", "", "", "", 53.7, 1.7134873*^7, 508.544, 43.2, 18.779, 11.881, 
  48472.545, "", 109.361, 5.29, 24.4, 27.3, "", 3.32, 82.28, 0.944}, 
 {"NLD", "Europe", "Netherlands", "2020-03-15", 1138., 176., 124.714, 20., 
  8., 2.429, 66.414, 10.271, 7.278, 1.167, 0.467, 0.142, 2.55, 120., 7.003, 
  500., 29.18, 109.261, 6.377, 492.167, 28.723, "", 17080., 0.997, "", "", 
  "", 0.09, 11.1, "people tested", "", "", "", "", "", "", "", "", "", 53.7, 
  1.7134873*^7, 508.544, 43.2, 18.779, 11.881, 48472.545, "", 109.361, 5.29, 
  24.4, 27.3, "", 3.32, 82.28, 0.944}, {"NLD", "Europe", "Netherlands", 
  "2020-03-16", 1416., 278., 156.429, 24., 4., 3., 82.638, 16.224, 9.129, 
  1.401, 0.233, 0.175, 2.54, 150., 8.754, 636., 37.117, "", "", "", "", "", 
  "", "", "", "", "", "", "", "people tested", "", "", "", "", "", "", "", 
  "", "", 61.11, 1.7134873*^7, 508.544, 43.2, 18.779, 11.881, 48472.545, "", 
  109.361, 5.29, 24.4, 27.3, "", 3.32, 82.28, 0.944}, 
 {"NLD", "Europe", "Netherlands", "2020-03-17", 1711., 295., 189.857, 43., 
  19., 5.571, 99.855, 17.216, 11.08, 2.51, 1.109, 0.325, 2.47, 179., 10.447, 
  775., 45.229, "", "", "", "", "", "", "", "", "", "", "", "", 
  "people tested", "", "", "", "", "", "", "", "", "", 61.11, 1.7134873*^7, 
  508.544, 43.2, 18.779, 11.881, 48472.545, "", 109.361, 5.29, 24.4, 27.3, 
  "", 3.32, 82.28, 0.944}, {"NLD", "Europe", "Netherlands", "2020-03-18", 
  2058., 347., 222.143, 58., 15., 7.571, 120.106, 20.251, 12.964, 3.385, 
  0.875, 0.442, 2.39, 228., 13.306, 966., 56.376, "", "", "", "", "", "", "", 
  "", "", "", "", "", "people tested", "", "", "", "", "", "", "", "", "", 
  61.11, 1.7134873*^7, 508.544, 43.2, 18.779, 11.881, 48472.545, "", 109.361, 
  5.29, 24.4, 27.3, "", 3.32, 82.28, 0.944}, {"NLD", "Europe", "Netherlands", 
  "2020-03-19", 2467., 409., 280.571, 77., 19., 10.286, 143.975, 23.869, 
  16.374, 4.494, 1.109, 0.6, 2.31, 287., 16.749, 1234., 72.017, "", "", "", 
  "", "", "", "", "", "", "", "", "", "people tested", "", "", "", "", "", 
  "", "", "", "", 61.11, 1.7134873*^7, 508.544, 43.2, 18.779, 11.881, 
  48472.545, "", 109.361, 5.29, 24.4, 27.3, "", 3.32, 82.28, 0.944}, 
 {"NLD", "Europe", "Netherlands", "2020-03-20", 3003., 536., 313.857, 107., 
  30., 13.857, 175.257, 31.281, 18.317, 6.245, 1.751, 0.809, 2.17, 362., 
  21.127, 1482., 86.49, "", "", "", "", "", "", "", "", "", "", "", "", 
  "people tested", "", "", "", "", "", "", "", "", "", 61.11, 1.7134873*^7, 
  508.544, 43.2, 18.779, 11.881, 48472.545, "", 109.361, 5.29, 24.4, 27.3, 
  "", 3.32, 82.28, 0.944}, {"NLD", "Europe", "Netherlands", "2020-03-21", 
  3640., 637., 382.571, 137., 30., 17.857, 212.432, 37.176, 22.327, 7.995, 
  1.751, 1.042, 2.14, 430., 25.095, 1671., 97.52, "", "", "", "", "", "", "", 
  "", "", "", "", "", "people tested", "", "", "", "", "", "", "", "", "", 
  61.11, 1.7134873*^7, 508.544, 43.2, 18.779, 11.881, 48472.545, "", 109.361, 
  5.29, 24.4, 27.3, "", 3.32, 82.28, 0.944}, {"NLD", "Europe", "Netherlands", 
  "2020-03-22", 4217., 577., 439.857, 180., 43., 22.857, 246.106, 33.674, 
  25.67, 10.505, 2.51, 1.334, 2.09, 480., 28.013, 1871., 109.193, 419.326, 
  24.472, 1841.688, 107.482, "", 38418., 2.242, "", 3048., 0.178, 0.185, 5.4, 
  "people tested", "", "", "", "", "", "", "", "", "", 61.11, 1.7134873*^7, 
  508.544, 43.2, 18.779, 11.881, 48472.545, "", 109.361, 5.29, 24.4, 27.3, 
  "", 3.32, 82.28, 0.944}, {"NLD", "Europe", "Netherlands", "2020-03-23", 
  4764., 547., 478.286, 214., 34., 27.143, 278.029, 31.923, 27.913, 12.489, 
  1.984, 1.584, 2.04, 573., 33.441, 2244., 130.961, "", "", "", "", "", "", 
  "", "", 3118., 0.182, "", "", "people tested", "", "", "", "", "", "", "", 
  "", "", 78.7, 1.7134873*^7, 508.544, 43.2, 18.779, 11.881, 48472.545, "", 
  109.361, 5.29, 24.4, 27.3, "", 3.32, 82.28, 0.944}, 
 {"NLD", "Europe", "Netherlands", "2020-03-24", 5580., 816., 552.714, 277., 
  63., 33.429, 325.652, 47.622, 32.257, 16.166, 3.677, 1.951, 2.01, 653., 
  38.109, 2544., 148.469, "", "", "", "", "", "", "", "", 3187., 0.186, "", 
  "", "people tested", "", "", "", "", "", "", "", "", "", 78.7, 
  1.7134873*^7, 508.544, 43.2, 18.779, 11.881, 48472.545, "", 109.361, 5.29, 
  24.4, 27.3, "", 3.32, 82.28, 0.944}, {"NLD", "Europe", "Netherlands", 
  "2020-03-25", 6438., 858., 625.714, 357., 80., 42.714, 375.725, 50.073, 
  36.517, 20.835, 4.669, 2.493, 1.94, 752., 43.887, 2811., 164.051, "", "", 
  "", "", "", "", "", "", 3257., 0.19, "", "", "people tested", "", "", "", 
  "", "", "", "", "", "", 78.7, 1.7134873*^7, 508.544, 43.2, 18.779, 11.881, 
  48472.545, "", 109.361, 5.29, 24.4, 27.3, "", 3.32, 82.28, 0.944}, 
 {"NLD", "Europe", "Netherlands", "2020-03-26", 7468., 1030., 714.429, 435., 
  78., 51.143, 435.836, 60.111, 41.694, 25.387, 4.552, 2.985, 1.85, 838., 
  48.906, 2952., 172.28, "", "", "", "", "", "", "", "", 3326., 0.194, "", 
  "", "people tested", "", "", "", "", "", "", "", "", "", 78.7, 
  1.7134873*^7, 508.544, 43.2, 18.779, 11.881, 48472.545, "", 109.361, 5.29, 
  24.4, 27.3, "", 3.32, 82.28, 0.944}, {"NLD", "Europe", "Netherlands", 
  "2020-03-27", 8647., 1179., 806.286, 547., 112., 62.857, 504.643, 68.807, 
  47.055, 31.923, 6.536, 3.668, 1.73, 927., 54.1, 3226., 188.271, "", "", "", 
  "", "", "", "", "", 3396., 0.198, "", "", "people tested", "", "", "", "", 
  "", "", "", "", "", 78.7, 1.7134873*^7, 508.544, 43.2, 18.779, 11.881, 
  48472.545, "", 109.361, 5.29, 24.4, 27.3, "", 3.32, 82.28, 0.944}, 
 {"NLD", "Europe", "Netherlands", "2020-03-28", 9819., 1172., 882.714, 640., 
  93., 71.857, 573.042, 68.399, 51.516, 37.351, 5.428, 4.194, 1.64, 992., 
  57.894, 3284., 191.656, "", "", "", "", "", "", "", "", 3465., 0.202, "", 
  "", "people tested", "", "", "", "", "", "", "", "", "", 78.7, 
  1.7134873*^7, 508.544, 43.2, 18.779, 11.881, 48472.545, "", 109.361, 5.29, 
  24.4, 27.3, "", 3.32, 82.28, 0.944}, {"NLD", "Europe", "Netherlands", 
  "2020-03-29", 10930., 1111., 959., 772., 132., 84.571, 637.88, 64.839, 
  55.968, 45.054, 7.704, 4.936, 1.55, 1038., 60.578, 3284., 191.656, 738.25, 
  43.085, 3232.552, 188.653, "", 63163., 3.686, "", 3535., 0.206, 0.292, 3.4, 
  "people tested", "", "", "", "", "", "", "", "", "", 78.7, 1.7134873*^7, 
  508.544, 43.2, 18.779, 11.881, 48472.545, "", 109.361, 5.29, 24.4, 27.3, 
  "", 3.32, 82.28, 0.944}, {"NLD", "Europe", "Netherlands", "2020-03-30", 
  11817., 887., 1007.571, 865., 93., 93., 689.646, 51.766, 58.802, 50.482, 
  5.428, 5.428, 1.47, 1126., 65.714, 3232., 188.621, "", "", "", "", "", "", 
  "", "", 3624., 0.211, "", "", "people tested", "", "", "", "", "", "", "", 
  "", "", 78.7, 1.7134873*^7, 508.544, 43.2, 18.779, 11.881, 48472.545, "", 
  109.361, 5.29, 24.4, 27.3, "", 3.32, 82.28, 0.944}, 
 {"NLD", "Europe", "Netherlands", "2020-03-31", 12667., 850., 1012.429, 
  1040., 175., 109., 739.253, 49.606, 59.086, 60.695, 10.213, 6.361, 1.39, 
  1191., 69.507, 3095., 180.626, "", "", "", "", "", "", "", "", 3713., 
  0.217, "", "", "people tested", "", "", "", "", "", "", "", "", "", 78.7, 
  1.7134873*^7, 508.544, 43.2, 18.779, 11.881, 48472.545, "", 109.361, 5.29, 
  24.4, 27.3, "", 3.32, 82.28, 0.944}, {"NLD", "Europe", "Netherlands", 
  "2020-04-01", 13696., 1029., 1036.857, 1175., 135., 116.857, 799.306, 
  60.053, 60.512, 68.574, 7.879, 6.82, 1.32, 1208., 70.5, 2945., 171.872, "", 
  "", "", "", "", "", "", "", 3802., 0.222, "", "", "people tested", "", "", 
  "", "", "", "", "", "", "", 78.7, 1.7134873*^7, 508.544, 43.2, 18.779, 
  11.881, 48472.545, "", 109.361, 5.29, 24.4, 27.3, "", 3.32, 82.28, 0.944}, 
 {"NLD", "Europe", "Netherlands", "2020-04-02", 14788., 1092., 1045.714, 
  1341., 166., 129.429, 863.035, 63.73, 61.028, 78.261, 9.688, 7.554, 1.25, 
  1249., 72.892, 2807., 163.818, "", "", "", "", "", "", "", "", 3890., 
  0.227, "", "", "people tested", "", "", "", "", "", "", "", "", "", 78.7, 
  1.7134873*^7, 508.544, 43.2, 18.779, 11.881, 48472.545, "", 109.361, 5.29, 
  24.4, 27.3, "", 3.32, 82.28, 0.944}, {"NLD", "Europe", "Netherlands", 
  "2020-04-03", 15821., 1033., 1024.857, 1490., 149., 134.714, 923.322, 
  60.286, 59.811, 86.957, 8.696, 7.862, 1.19, 1276., 74.468, 2531., 147.71, 
  "", "", "", "", "", "", "", "", 3979., 0.232, "", "", "people tested", "", 
  "", "", "", "", "", "", "", "", 78.7, 1.7134873*^7, 508.544, 43.2, 18.779, 
  11.881, 48472.545, "", 109.361, 5.29, 24.4, 27.3, "", 3.32, 82.28, 0.944}, 
 {"NLD", "Europe", "Netherlands", "2020-04-04", 16727., 906., 986.857, 1656., 
  166., 145.143, 976.196, 52.875, 57.593, 96.645, 9.688, 8.471, 1.16, 1360., 
  79.37, 2570., 149.987, "", "", "", "", "", "", "", "", 4068., 0.237, "", 
  "", "people tested", "", "", "", "", "", "", "", "", "", 78.7, 
  1.7134873*^7, 508.544, 43.2, 18.779, 11.881, 48472.545, "", 109.361, 5.29, 
  24.4, 27.3, "", 3.32, 82.28, 0.944}, {"NLD", "Europe", "Netherlands", 
  "2020-04-05", 17953., 1226., 1003.286, 1771., 115., 142.714, 1047.746, 
  71.55, 58.552, 103.356, 6.711, 8.329, 1.17, 1385., 80.829, 2270., 132.478, 
  618.162, 36.076, 2269.874, 132.471, "", 92261., 5.384, "", 4157., 0.243, 
  0.255, 3.9, "people tested", "", "", "", "", "", "", "", "", "", 78.7, 
  1.7134873*^7, 508.544, 43.2, 18.779, 11.881, 48472.545, "", 109.361, 5.29, 
  24.4, 27.3, "", 3.32, 82.28, 0.944}, {"NLD", "Europe", "Netherlands", 
  "2020-04-06", 18926., 973., 1015.571, 1874., 103., 144.143, 1104.531, 
  56.785, 59.269, 109.368, 6.011, 8.412, 1.17, 1409., 82.23, 2912., 169.946, 
  "", "", "", "", "", "", "", "", 4358., 0.254, "", "", "people tested", "", 
  "", "", "", "", "", "", "", "", 78.7, 1.7134873*^7, 508.544, 43.2, 18.779, 
  11.881, 48472.545, "", 109.361, 5.29, 24.4, 27.3, "", 3.32, 82.28, 0.944}, 
 {"NLD", "Europe", "Netherlands", "2020-04-07", 19709., 783., 1006., 2108., 
  234., 152.571, 1150.227, 45.696, 58.711, 123.024, 13.656, 8.904, 1.15, 
  1424., 83.105, 2713., 158.332, "", "", "", "", "", "", "", "", 4559., 
  0.266, "", "", "people tested", "", "", "", "", "", "", "", "", "", 78.7, 
  1.7134873*^7, 508.544, 43.2, 18.779, 11.881, 48472.545, "", 109.361, 5.29, 
  24.4, 27.3, "", 3.32, 82.28, 0.944}, {"NLD", "Europe", "Netherlands", 
  "2020-04-08", 20682., 973., 998., 2255., 147., 154.286, 1207.012, 56.785, 
  58.244, 131.603, 8.579, 9.004, 1.14, 1408., 82.172, 2864., 167.145, "", "", 
  "", "", "", "", "", "", 4761., 0.278, "", "", "people tested", "", "", "", 
  "", "", "", "", "", "", 78.7, 1.7134873*^7, 508.544, 43.2, 18.779, 11.881, 
  48472.545, "", 109.361, 5.29, 24.4, 27.3, "", 3.32, 82.28, 0.944}, 
 {"NLD", "Europe", "Netherlands", "2020-04-09", 21903., 1221., 1016.429, 
  2403., 148., 151.714, 1278.27, 71.258, 59.319, 140.24, 8.637, 8.854, 1.13, 
  1417., 82.697, 2733., 159.499, "", "", "", "", "", "", "", "", 4962., 0.29, 
  "", "", "people tested", "", "", "", "", "", "", "", "", "", 78.7, 
  1.7134873*^7, 508.544, 43.2, 18.779, 11.881, 48472.545, "", 109.361, 5.29, 
  24.4, 27.3, "", 3.32, 82.28, 0.944}, {"NLD", "Europe", "Netherlands", 
  "2020-04-10", 23249., 1346., 1061.143, 2520., 117., 147.143, 1356.824, 
  78.553, 61.929, 147.068, 6.828, 8.587, 1.11, 1384., 80.771, 2675., 156.114, 
  "", "", "", "", "", "", "", "", 5163., 0.301, "", "", "people tested", "", 
  "", "", "", "", "", "", "", "", 78.7, 1.7134873*^7, 508.544, 43.2, 18.779, 
  11.881, 48472.545, "", 109.361, 5.29, 24.4, 27.3, "", 3.32, 82.28, 0.944}, 
 {"NLD", "Europe", "Netherlands", "2020-04-11", 24571., 1322., 1120.571, 
  2653., 133., 142.429, 1433.976, 77.153, 65.397, 154.83, 7.762, 8.312, 1.1, 
  1391., 81.179, 2685., 156.698, "", "", "", "", "", "", "", "", 5364., 
  0.313, "", "", "people tested", "", "", "", "", "", "", "", "", "", 78.7, 
  1.7134873*^7, 508.544, 43.2, 18.779, 11.881, 48472.545, "", 109.361, 5.29, 
  24.4, 27.3, "", 3.32, 82.28, 0.944}, {"NLD", "Europe", "Netherlands", 
  "2020-04-12", 25746., 1175., 1113.286, 2747., 94., 139.429, 1502.55, 
  68.574, 64.972, 160.316, 5.486, 8.137, 1.07, 1358., 79.254, 2532., 147.769, 
  337.626, 19.704, 1290.462, 75.312, "", 131221., 7.658, "", 5566., 0.325, 
  0.215, 4.7, "people tested", "", "", "", "", "", "", "", "", "", 78.7, 
  1.7134873*^7, 508.544, 43.2, 18.779, 11.881, 48472.545, "", 109.361, 5.29, 
  24.4, 27.3, "", 3.32, 82.28, 0.944}, {"NLD", "Europe", "Netherlands", 
  "2020-04-13", 26710., 964., 1112., 2833., 86., 137., 1558.809, 56.26, 
  64.897, 165.335, 5.019, 7.995, 1.04, 1338., 78.086, 2415., 140.941, "", "", 
  "", "", "", "", "", "", 5589., 0.326, "", "", "people tested", "", "", "", 
  "", "", "", "", "", "", 78.7, 1.7134873*^7, 508.544, 43.2, 18.779, 11.881, 
  48472.545, "", 109.361, 5.29, 24.4, 27.3, "", 3.32, 82.28, 0.944}, 
 {"NLD", "Europe", "Netherlands", "2020-04-14", 27580., 870., 1124.429, 
  2955., 122., 121., 1609.583, 50.774, 65.622, 172.455, 7.12, 7.062, 1.01, 
  1303., 76.044, 2391., 139.54, "", "", "", "", "", "", "", "", 5612., 0.328, 
  "", "", "people tested", "", "", "", "", "", "", "", "", "", 78.7, 
  1.7134873*^7, 508.544, 43.2, 18.779, 11.881, 48472.545, "", 109.361, 5.29, 
  24.4, 27.3, "", 3.32, 82.28, 0.944}, {"NLD", "Europe", "Netherlands", 
  "2020-04-15", 28316., 736., 1090.571, 3145., 190., 127.143, 1652.536, 
  42.953, 63.646, 183.544, 11.088, 7.42, 0.98, 1279., 74.643, 2355., 137.439, 
  "", "", "", "", "", "", "", "", 5636., 0.329, "", "", "people tested", "", 
  "", "", "", "", "", "", "", "", 78.7, 1.7134873*^7, 508.544, 43.2, 18.779, 
  11.881, 48472.545, "", 109.361, 5.29, 24.4, 27.3, "", 3.32, 82.28, 0.944}, 
 {"NLD", "Europe", "Netherlands", "2020-04-16", 29383., 1067., 1068.571, 
  3327., 182., 132., 1714.807, 62.271, 62.362, 194.165, 10.622, 7.704, 0.97, 
  1258., 73.418, 2377., 138.723, "", "", "", "", "", "", "", "", 5659., 0.33, 
  "", "", "people tested", "", "", "", "", "", "", "", "", "", 78.7, 
  1.7134873*^7, 508.544, 43.2, 18.779, 11.881, 48472.545, "", 109.361, 5.29, 
  24.4, 27.3, "", 3.32, 82.28, 0.944}, {"NLD", "Europe", "Netherlands", 
  "2020-04-17", 30619., 1236., 1052.857, 3471., 144., 135.857, 1786.941, 
  72.134, 61.445, 202.569, 8.404, 7.929, 0.96, 1235., 72.075, 2286., 133.412, 
  "", "", "", "", "", "", "", "", 5682., 0.332, "", "", "people tested", "", 
  "", "", "", "", "", "", "", "", 78.7, 1.7134873*^7, 508.544, 43.2, 18.779, 
  11.881, 48472.545, "", 109.361, 5.29, 24.4, 27.3, "", 3.32, 82.28, 0.944}, 
 {"NLD", "Europe", "Netherlands", "2020-04-18", 31766., 1147., 1027.857, 
  3613., 142., 137.143, 1853.88, 66.94, 59.986, 210.857, 8.287, 8.004, 0.94, 
  1201., 70.091, 2266., 132.245, "", "", "", "", "", "", "", "", 5706., 
  0.333, "", "", "people tested", "", "", "", "", "", "", "", "", "", 78.7, 
  1.7134873*^7, 508.544, 43.2, 18.779, 11.881, 48472.545, "", 109.361, 5.29, 
  24.4, 27.3, "", 3.32, 82.28, 0.944}, {"NLD", "Europe", "Netherlands", 
  "2020-04-19", 32838., 1072., 1013.143, 3697., 84., 135.714, 1916.443, 
  62.562, 59.128, 215.759, 4.902, 7.92, 0.92, 1176., 68.632, 2149., 125.417, 
  196.867, 11.489, 742.188, 43.314, "", 171323., 9.998, "", 5729., 0.334, 
  0.178, 5.6, "people tested", "", "", "", "", "", "", "", "", "", 78.7, 
  1.7134873*^7, 508.544, 43.2, 18.779, 11.881, 48472.545, "", 109.361, 5.29, 
  24.4, 27.3, "", 3.32, 82.28, 0.944}, {"NLD", "Europe", "Netherlands", 
  "2020-04-20", 33588., 750., 982.571, 3764., 67., 133., 1960.213, 43.77, 
  57.343, 219.669, 3.91, 7.762, 0.89, 1158., 67.581, 2165., 126.351, "", "", 
  "", "", "", "", "", "", 5694., 0.332, "", "", "people tested", "", "", "", 
  "", "", "", "", "", "", 78.7, 1.7134873*^7, 508.544, 43.2, 18.779, 11.881, 
  48472.545, "", 109.361, 5.29, 24.4, 27.3, "", 3.32, 82.28, 0.944}, 
 {"NLD", "Europe", "Netherlands", "2020-04-21", 34317., 729., 962.429, 3929., 
  165., 139.143, 2002.758, 42.545, 56.168, 229.298, 9.629, 8.12, 0.86, 1087., 
  63.438, 2157., 125.884, "", "", "", "", "", "", "", "", 5659., 0.33, "", 
  "", "people tested", "", "", "", "", "", "", "", "", "", 78.7, 
  1.7134873*^7, 508.544, 43.2, 18.779, 11.881, 48472.545, "", 109.361, 5.29, 
  24.4, 27.3, "", 3.32, 82.28, 0.944}, {"NLD", "Europe", "Netherlands", 
  "2020-04-22", 35032., 715., 959.429, 4068., 139., 131.857, 2044.486, 
  41.728, 55.993, 237.411, 8.112, 7.695, 0.82, 1050., 61.279, 2069., 120.748, 
  "", "", "", "", "", "", "", "", 5624., 0.328, "", "", "people tested", "", 
  "", "", "", "", "", "", "", "", 78.7, 1.7134873*^7, 508.544, 43.2, 18.779, 
  11.881, 48472.545, "", 109.361, 5.29, 24.4, 27.3, "", 3.32, 82.28, 0.944}, 
 {"NLD", "Europe", "Netherlands", "2020-04-23", 35921., 889., 934., 4192., 
  124., 123.571, 2096.368, 51.882, 54.509, 244.647, 7.237, 7.212, 0.78, 
  1008., 58.827, 1856., 108.317, "", "", "", "", "", "", "", "", 5590., 
  0.326, "", "", "people tested", "", "", "", "", "", "", "", "", "", 78.7, 
  1.7134873*^7, 508.544, 43.2, 18.779, 11.881, 48472.545, "", 109.361, 5.29, 
  24.4, 27.3, "", 3.32, 82.28, 0.944}, {"NLD", "Europe", "Netherlands", 
  "2020-04-24", 36729., 808., 872.857, 4304., 112., 119., 2143.523, 47.155, 
  50.94, 251.184, 6.536, 6.945, 0.74, 963., 56.201, 1765., 103.006, "", "", 
  "", "", "", "", "", "", 5555., 0.324, "", "", "people tested", "", "", "", 
  "", "", "", "", "", "", 78.7, 1.7134873*^7, 508.544, 43.2, 18.779, 11.881, 
  48472.545, "", 109.361, 5.29, 24.4, 27.3, "", 3.32, 82.28, 0.944}, 
 {"NLD", "Europe", "Netherlands", "2020-04-25", 37384., 655., 802.571, 4424., 
  120., 115.857, 2181.749, 38.226, 46.838, 258.187, 7.003, 6.761, 0.71, 959., 
  55.968, 1746., 101.897, "", "", "", "", "", "", "", "", 5520., 0.322, "", 
  "", "people tested", "", "", "", "", "", "", "", "", "", 78.7, 
  1.7134873*^7, 508.544, 43.2, 18.779, 11.881, 48472.545, "", 109.361, 5.29, 
  24.4, 27.3, "", 3.32, 82.28, 0.944}, {"NLD", "Europe", "Netherlands", 
  "2020-04-26", 38040., 656., 743.143, 4491., 67., 113.429, 2220.034, 38.284, 
  43.37, 262.097, 3.91, 6.62, 0.68, 934., 54.509, 1704., 99.446, 123.042, 
  7.181, 418.342, 24.415, "", 209718., 12.239, "", 5485., 0.32, 0.129, 7.8, 
  "people tested", "", "", "", "", "", "", "", "", "", 78.7, 1.7134873*^7, 
  508.544, 43.2, 18.779, 11.881, 48472.545, "", 109.361, 5.29, 24.4, 27.3, 
  "", 3.32, 82.28, 0.944}, {"NLD", "Europe", "Netherlands", "2020-04-27", 
  38440., 400., 693.143, 4534., 43., 110., 2243.378, 23.344, 40.452, 264.607, 
  2.51, 6.42, 0.66, 905., 52.816, 1626., 94.894, "", "", "", "", "", "", "", 
  "", 5292., 0.309, "", "", "people tested", "", "", "", "", "", "", "", "", 
  "", 78.7, 1.7134873*^7, 508.544, 43.2, 18.779, 11.881, 48472.545, "", 
  109.361, 5.29, 24.4, 27.3, "", 3.32, 82.28, 0.944}, 
 {"NLD", "Europe", "Netherlands", "2020-04-28", 38612., 172., 613.571, 4582., 
  48., 93.286, 2253.416, 10.038, 35.808, 267.408, 2.801, 5.444, 0.63, 861., 
  50.248, 1569., 91.568, "", "", "", "", "", "", "", "", 5100., 0.298, "", 
  "", "people tested", "", "", "", "", "", "", "", "", "", 78.7, 
  1.7134873*^7, 508.544, 43.2, 18.779, 11.881, 48472.545, "", 109.361, 5.29, 
  24.4, 27.3, "", 3.32, 82.28, 0.944}, {"NLD", "Europe", "Netherlands", 
  "2020-04-29", 38998., 386., 566.571, 4727., 145., 94.143, 2275.943, 22.527, 
  33.065, 275.87, 8.462, 5.494, 0.63, 804., 46.922, 1575., 91.918, "", "", 
  "", "", "", "", "", "", 4907., 0.286, "", "", "people tested", "", "", "", 
  "", "", "", "", "", "", 78.7, 1.7134873*^7, 508.544, 43.2, 18.779, 11.881, 
  48472.545, "", 109.361, 5.29, 24.4, 27.3, "", 3.32, 82.28, 0.944}, 
 {"NLD", "Europe", "Netherlands", "2020-04-30", 39512., 514., 513., 4811., 
  84., 88.429, 2305.941, 29.997, 29.939, 280.772, 4.902, 5.161, 0.62, 783., 
  45.696, 1471., 85.848, "", "", "", "", "", "", "", "", 4714., 0.275, "", 
  "", "people tested", "", "", "", "", "", "", "", "", "", 78.7, 
  1.7134873*^7, 508.544, 43.2, 18.779, 11.881, 48472.545, "", 109.361, 5.29, 
  24.4, 27.3, "", 3.32, 82.28, 0.944}, {"NLD", "Europe", "Netherlands", 
  "2020-05-01", 39989., 477., 465.714, 4909., 98., 86.429, 2333.779, 27.838, 
  27.179, 286.492, 5.719, 5.044, 0.62, 735., 42.895, 1468., 85.673, "", "", 
  "", "", "", "", "", "", 4522., 0.264, "", "", "people tested", "", "", "", 
  "", "", "", "", "", "", 78.7, 1.7134873*^7, 508.544, 43.2, 18.779, 11.881, 
  48472.545, "", 109.361, 5.29, 24.4, 27.3, "", 3.32, 82.28, 0.944}, 
 {"NLD", "Europe", "Netherlands", "2020-05-02", 40434., 445., 435.714, 5003., 
  94., 82.714, 2359.749, 25.97, 25.429, 291.978, 5.486, 4.827, 0.63, 708., 
  41.319, 1494., 87.191, "", "", "", "", "", "", "", "", 4329., 0.253, "", 
  "", "people tested", "", "", "", "", "", "", "", "", "", 78.7, 
  1.7134873*^7, 508.544, 43.2, 18.779, 11.881, 48472.545, "", 109.361, 5.29, 
  24.4, 27.3, "", 3.32, 82.28, 0.944}, {"NLD", "Europe", "Netherlands", 
  "2020-05-03", 40769., 335., 389.857, 5072., 69., 83., 2379.3, 19.551, 
  22.752, 296.005, 4.027, 4.844, 0.63, 688., 40.152, 1380., 80.538, 84.653, 
  4.94, 249.036, 14.534, "", 238672., 13.929, "", 4136., 0.241, 0.1, 10., 
  "people tested", "", "", "", "", "", "", "", "", "", 78.7, 1.7134873*^7, 
  508.544, 43.2, 18.779, 11.881, 48472.545, "", 109.361, 5.29, 24.4, 27.3, 
  "", 3.32, 82.28, 0.944}, {"NLD", "Europe", "Netherlands", "2020-05-04", 
  40968., 199., 361.143, 5098., 26., 80.571, 2390.914, 11.614, 21.076, 
  297.522, 1.517, 4.702, 0.64, 683., 39.86, 1333., 77.795, "", "", "", "", 
  "", "", "", "", 4137., 0.241, "", "", "people tested", "", "", "", "", "", 
  "", "", "", "", 78.7, 1.7134873*^7, 508.544, 43.2, 18.779, 11.881, 
  48472.545, "", 109.361, 5.29, 24.4, 27.3, "", 3.32, 82.28, 0.944}, 
 {"NLD", "Europe", "Netherlands", "2020-05-05", 41286., 318., 382., 5185., 
  87., 86.143, 2409.472, 18.559, 22.294, 302.599, 5.077, 5.027, 0.65, 644., 
  37.584, 1333., 77.795, "", "", "", "", "", "", "", "", 4138., 0.241, "", 
  "", "people tested", "", "", "", "", "", "", "", "", "", 78.7, 
  1.7134873*^7, 508.544, 43.2, 18.779, 11.881, 48472.545, "", 109.361, 5.29, 
  24.4, 27.3, "", 3.32, 82.28, 0.944}, {"NLD", "Europe", "Netherlands", 
  "2020-05-06", 41518., 232., 360., 5221., 36., 70.571, 2423.012, 13.54, 
  21.01, 304.7, 2.101, 4.119, 0.65, 628., 36.65, 1352., 78.903, "", "", "", 
  "", "", "", "", "", 4139., 0.242, "", "", "people tested", "", "", "", "", 
  "", "", "", "", "", 78.7, 1.7134873*^7, 508.544, 43.2, 18.779, 11.881, 
  48472.545, "", 109.361, 5.29, 24.4, 27.3, "", 3.32, 82.28, 0.944}, 
 {"NLD", "Europe", "Netherlands", "2020-05-07", 41973., 455., 351.571, 5306., 
  85., 70.714, 2449.566, 26.554, 20.518, 309.661, 4.961, 4.127, 0.66, 584., 
  34.083, 1286., 75.052, "", "", "", "", "", "", "", "", 4141., 0.242, "", 
  "", "people tested", "", "", "", "", "", "", "", "", "", 78.7, 
  1.7134873*^7, 508.544, 43.2, 18.779, 11.881, 48472.545, "", 109.361, 5.29, 
  24.4, 27.3, "", 3.32, 82.28, 0.944}, {"NLD", "Europe", "Netherlands", 
  "2020-05-08", 42292., 319., 329., 5377., 71., 66.857, 2468.183, 18.617, 
  19.201, 313.804, 4.144, 3.902, 0.65, 564., 32.915, 1189., 69.391, "", "", 
  "", "", "", "", "", "", 4142., 0.242, "", "", "people tested", "", "", "", 
  "", "", "", "", "", "", 78.7, 1.7134873*^7, 508.544, 43.2, 18.779, 11.881, 
  48472.545, "", 109.361, 5.29, 24.4, 27.3, "", 3.32, 82.28, 0.944}, 
 {"NLD", "Europe", "Netherlands", "2020-05-09", 42581., 289., 306.714, 5441., 
  64., 62.571, 2485.049, 16.866, 17.9, 317.54, 3.735, 3.652, 0.65, 541., 
  31.573, 1132., 66.064, "", "", "", "", "", "", "", "", 4143., 0.242, "", 
  "", "people tested", "", "", "", "", "", "", "", "", "", 78.7, 
  1.7134873*^7, 508.544, 43.2, 18.779, 11.881, 48472.545, "", 109.361, 5.29, 
  24.4, 27.3, "", 3.32, 82.28, 0.944}, {"NLD", "Europe", "Netherlands", 
  "2020-05-10", 42826., 245., 293.857, 5459., 18., 55.286, 2499.347, 14.298, 
  17.15, 318.59, 1.05, 3.227, 0.65, 507., 29.589, 1054., 61.512, 44.295, 
  2.585, 166.352, 9.708, "", 267678., 15.622, "", 4144., 0.242, 0.071, 14.1, 
  "people tested", "", "", "", "", "", "", "", "", "", 78.7, 1.7134873*^7, 
  508.544, 43.2, 18.779, 11.881, 48472.545, "", 109.361, 5.29, 24.4, 27.3, 
  "", 3.32, 82.28, 0.944}, {"NLD", "Europe", "Netherlands", "2020-05-11", 
  42987., 161., 288.429, 5475., 16., 53.857, 2508.743, 9.396, 16.833, 
  319.524, 0.934, 3.143, 0.65, 498., 29.064, 1118., 65.247, "", "", "", "", 
  "", "", "", "", 4219., 0.246, "", "", "people tested", "", "", "", "", "", 
  "", "", "", "", 71.3, 1.7134873*^7, 508.544, 43.2, 18.779, 11.881, 
  48472.545, "", 109.361, 5.29, 24.4, 27.3, "", 3.32, 82.28, 0.944}, 
 {"NLD", "Europe", "Netherlands", "2020-05-12", 43183., 196., 271., 5529., 
  54., 49.143, 2520.182, 11.439, 15.816, 322.675, 3.151, 2.868, 0.66, 463., 
  27.021, 1110., 64.78, "", "", "", "", "", "", "", "", 4294., 0.251, "", "", 
  "people tested", "", "", "", "", "", "", "", "", "", 71.3, 1.7134873*^7, 
  508.544, 43.2, 18.779, 11.881, 48472.545, "", 109.361, 5.29, 24.4, 27.3, 
  "", 3.32, 82.28, 0.944}, {"NLD", "Europe", "Netherlands", "2020-05-13", 
  43410., 227., 270.286, 5581., 52., 51.429, 2533.43, 13.248, 15.774, 325.71, 
  3.035, 3.001, 0.66, 432., 25.212, 1031., 60.17, "", "", "", "", "", "", "", 
  "", 4369., 0.255, "", "", "people tested", "", "", "", "", "", "", "", "", 
  "", 71.3, 1.7134873*^7, 508.544, 43.2, 18.779, 11.881, 48472.545, "", 
  109.361, 5.29, 24.4, 27.3, "", 3.32, 82.28, 0.944}, 
 {"NLD", "Europe", "Netherlands", "2020-05-14", 43680., 270., 243.857, 5609., 
  28., 43.286, 2549.187, 15.757, 14.232, 327.344, 1.634, 2.526, 0.65, 410., 
  23.928, 1029., 60.053, "", "", "", "", "", "", "", "", 4444., 0.259, "", 
  "", "people tested", "", "", "", "", "", "", "", "", "", 71.3, 
  1.7134873*^7, 508.544, 43.2, 18.779, 11.881, 48472.545, "", 109.361, 5.29, 
  24.4, 27.3, "", 3.32, 82.28, 0.944}, {"NLD", "Europe", "Netherlands", 
  "2020-05-15", 43880., 200., 226.857, 5662., 53., 40.714, 2560.859, 11.672, 
  13.239, 330.437, 3.093, 2.376, 0.65, 378., 22.06, 981., 57.252, "", "", "", 
  "", "", "", "", "", 4519., 0.264, "", "", "people tested", "", "", "", "", 
  "", "", "", "", "", 71.3, 1.7134873*^7, 508.544, 43.2, 18.779, 11.881, 
  48472.545, "", 109.361, 5.29, 24.4, 27.3, "", 3.32, 82.28, 0.944}, 
 {"NLD", "Europe", "Netherlands", "2020-05-16", 44070., 190., 212.714, 5689., 
  27., 35.429, 2571.948, 11.088, 12.414, 332.013, 1.576, 2.068, 0.65, 346., 
  20.193, 971., 56.668, "", "", "", "", "", "", "", "", 4594., 0.268, "", "", 
  "people tested", "", "", "", "", "", "", "", "", "", 71.3, 1.7134873*^7, 
  508.544, 43.2, 18.779, 11.881, 48472.545, "", 109.361, 5.29, 24.4, 27.3, 
  "", 3.32, 82.28, 0.944}, {"NLD", "Europe", "Netherlands", "2020-05-17", 
  44195., 125., 195.571, 5699., 10., 34.286, 2579.243, 7.295, 11.414, 
  332.597, 0.584, 2.001, 0.66, 349., 20.368, 919., 53.633, 33.467, 1.953, 
  89.574, 5.228, "", 300365., 17.529, "", 4670., 0.273, 0.051, 19.6, 
  "people tested", "", "", "", "", "", "", "", "", "", 71.3, 1.7134873*^7, 
  508.544, 43.2, 18.779, 11.881, 48472.545, "", 109.361, 5.29, 24.4, 27.3, 
  "", 3.32, 82.28, 0.944}, {"NLD", "Europe", "Netherlands", "2020-05-18", 
  44341., 146., 193.429, 5713., 14., 34., 2587.764, 8.521, 11.289, 333.414, 
  0.817, 1.984, 0.69, 323., 18.85, 909., 53.05, "", "", "", "", "", "", "", 
  "", 4591., 0.268, "", "", "people tested", "", "", "", "", "", "", "", "", 
  "", 71.3, 1.7134873*^7, 508.544, 43.2, 18.779, 11.881, 48472.545, "", 
  109.361, 5.29, 24.4, 27.3, "", 3.32, 82.28, 0.944}, 
 {"NLD", "Europe", "Netherlands", "2020-05-19", 44449., 108., 180.857, 5734., 
  21., 29.286, 2594.066, 6.303, 10.555, 334.639, 1.226, 1.709, 0.73, 293., 
  17.1, 933., 54.45, "", "", "", "", "", "", "", "", 4512., 0.263, "", "", 
  "people tested", "", "", "", "", "", "", "", "", "", 71.3, 1.7134873*^7, 
  508.544, 43.2, 18.779, 11.881, 48472.545, "", 109.361, 5.29, 24.4, 27.3, 
  "", 3.32, 82.28, 0.944}, {"NLD", "Europe", "Netherlands", "2020-05-20", 
  44647., 198., 176.714, 5767., 33., 26.571, 2605.622, 11.555, 10.313, 
  336.565, 1.926, 1.551, 0.77, 275., 16.049, 922., 53.808, "", "", "", "", 
  "", "", "", "", 4434., 0.259, "", "", "people tested", "", "", "", "", "", 
  "", "", "", "", 71.3, 1.7134873*^7, 508.544, 43.2, 18.779, 11.881, 
  48472.545, "", 109.361, 5.29, 24.4, 27.3, "", 3.32, 82.28, 0.944}, 
 {"NLD", "Europe", "Netherlands", "2020-05-21", 44900., 253., 174.286, 5794., 
  27., 26.429, 2620.387, 14.765, 10.171, 338.141, 1.576, 1.542, 0.8, 255., 
  14.882, 911., 53.166, "", "", "", "", "", "", "", "", 4355., 0.254, "", "", 
  "people tested", "", "", "", "", "", "", "", "", "", 71.3, 1.7134873*^7, 
  508.544, 43.2, 18.779, 11.881, 48472.545, "", 109.361, 5.29, 24.4, 27.3, 
  "", 3.32, 82.28, 0.944}, {"NLD", "Europe", "Netherlands", "2020-05-22", 
  45088., 188., 172.571, 5807., 13., 20.714, 2631.359, 10.972, 10.071, 338.9, 
  0.759, 1.209, 0.81, 252., 14.707, 863., 50.365, "", "", "", "", "", "", "", 
  "", 4277., 0.25, "", "", "people tested", "", "", "", "", "", "", "", "", 
  "", 71.3, 1.7134873*^7, 508.544, 43.2, 18.779, 11.881, 48472.545, "", 
  109.361, 5.29, 24.4, 27.3, "", 3.32, 82.28, 0.944}, 
 {"NLD", "Europe", "Netherlands", "2020-05-23", 45265., 177., 170.714, 5830., 
  23., 20.143, 2641.689, 10.33, 9.963, 340.242, 1.342, 1.176, 0.83, 227., 
  13.248, 811., 47.33, "", "", "", "", "", "", "", "", 4198., 0.245, "", "", 
  "people tested", "", "", "", "", "", "", "", "", "", 71.3, 1.7134873*^7, 
  508.544, 43.2, 18.779, 11.881, 48472.545, "", 109.361, 5.29, 24.4, 27.3, 
  "", 3.32, 82.28, 0.944}, {"NLD", "Europe", "Netherlands", "2020-05-24", 
  45437., 172., 177.429, 5841., 11., 20.286, 2651.727, 10.038, 10.355, 
  340.884, 0.642, 1.184, 0.85, 223., 13.014, 730., 42.603, 24.608, 1.436, 
  58.076, 3.389, "", 329201., 19.212, "", 4119., 0.24, 0.055, 18.2, 
  "people tested", "", "", "", "", "", "", "", "", "", 71.3, 1.7134873*^7, 
  508.544, 43.2, 18.779, 11.881, 48472.545, "", 109.361, 5.29, 24.4, 27.3, 
  "", 3.32, 82.28, 0.944}, {"NLD", "Europe", "Netherlands", "2020-05-25", 
  45647., 210., 186.571, 5849., 8., 19.429, 2663.982, 12.256, 10.888, 
  341.351, 0.467, 1.134, 0.87, 223., 13.014, 756., 44.121, "", "", "", "", 
  "", "", "", "", 4222., 0.246, "", "", "people tested", "", "", "", "", "", 
  "", "", "", "", 71.3, 1.7134873*^7, 508.544, 43.2, 18.779, 11.881, 
  48472.545, "", 109.361, 5.29, 24.4, 27.3, "", 3.32, 82.28, 0.944}, 
 {"NLD", "Europe", "Netherlands", "2020-05-26", 45780., 133., 190.143, 5875., 
  26., 20.143, 2671.744, 7.762, 11.097, 342.868, 1.517, 1.176, 0.87, 188., 
  10.972, 698., 40.736, "", "", "", "", "", "", "", "", 4325., 0.252, "", "", 
  "people tested", "", "", "", "", "", "", "", "", "", 71.3, 1.7134873*^7, 
  508.544, 43.2, 18.779, 11.881, 48472.545, "", 109.361, 5.29, 24.4, 27.3, 
  "", 3.32, 82.28, 0.944}, {"NLD", "Europe", "Netherlands", "2020-05-27", 
  45970., 190., 189., 5890., 15., 17.571, 2682.833, 11.088, 11.03, 343.743, 
  0.875, 1.025, 0.86, 189., 11.03, 723., 42.195, "", "", "", "", "", "", "", 
  "", 4428., 0.258, "", "", "people tested", "", "", "", "", "", "", "", "", 
  "", 71.3, 1.7134873*^7, 508.544, 43.2, 18.779, 11.881, 48472.545, "", 
  109.361, 5.29, 24.4, 27.3, "", 3.32, 82.28, 0.944}, 
 {"NLD", "Europe", "Netherlands", "2020-05-28", 46152., 182., 178.857, 5922., 
  32., 18.286, 2693.454, 10.622, 10.438, 345.611, 1.868, 1.067, 0.84, 182., 
  10.622, 695., 40.561, "", "", "", "", "", "", "", "", 4530., 0.264, "", "", 
  "people tested", "", "", "", "", "", "", "", "", "", 71.3, 1.7134873*^7, 
  508.544, 43.2, 18.779, 11.881, 48472.545, "", 109.361, 5.29, 24.4, 27.3, 
  "", 3.32, 82.28, 0.944}, {"NLD", "Europe", "Netherlands", "2020-05-29", 
  46328., 176., 177.143, 5950., 28., 20.429, 2703.726, 10.271, 10.338, 
  347.245, 1.634, 1.192, 0.84, 180., 10.505, 618., 36.067, "", "", "", "", 
  "", "", "", "", 4633., 0.27, "", "", "people tested", "", "", "", "", "", 
  "", "", "", "", 71.3, 1.7134873*^7, 508.544, 43.2, 18.779, 11.881, 
  48472.545, "", 109.361, 5.29, 24.4, 27.3, "", 3.32, 82.28, 0.944}, 
 {"NLD", "Europe", "Netherlands", "2020-05-30", 46460., 132., 170.714, 5970., 
  20., 20., 2711.429, 7.704, 9.963, 348.412, 1.167, 1.167, 0.84, 170., 9.921, 
  589., 34.374, "", "", "", "", "", "", "", "", 4736., 0.276, "", "", 
  "people tested", "", "", "", "", "", "", "", "", "", 71.3, 1.7134873*^7, 
  508.544, 43.2, 18.779, 11.881, 48472.545, "", 109.361, 5.29, 24.4, 27.3, 
  "", 3.32, 82.28, 0.944}, {"NLD", "Europe", "Netherlands", "2020-05-31", 
  46645., 185., 172.571, 5975., 5., 19.143, 2722.226, 10.797, 10.071, 
  348.704, 0.292, 1.117, 0.85, 159., 9.279, 544., 31.748, 15.749, 0.919, 
  55.123, 3.217, "", 363072., 21.189, "", 4839., 0.282, 0.038, 26.3, 
  "people tested", "", "", "", "", "", "", "", "", "", 71.3, 1.7134873*^7, 
  508.544, 43.2, 18.779, 11.881, 48472.545, "", 109.361, 5.29, 24.4, 27.3, 
  "", 3.32, 82.28, 0.944}, {"NLD", "Europe", "Netherlands", "2020-06-01", 
  46749., 104., 157.429, 5981., 6., 18.857, 2728.296, 6.069, 9.188, 349.054, 
  0.35, 1.101, 0.85, 158., 9.221, 542., 31.631, "", "", "", "", "", "", "", 
  "", 5351., 0.312, "", "", "people tested", "", "", "", "", "", "", "", "", 
  "", 62.96, 1.7134873*^7, 508.544, 43.2, 18.779, 11.881, 48472.545, "", 
  109.361, 5.29, 24.4, 27.3, "", 3.32, 82.28, 0.944}, 
 {"NLD", "Europe", "Netherlands", "2020-06-02", 46852., 103., 153.143, 5986., 
  5., 15.857, 2734.307, 6.011, 8.937, 349.346, 0.292, 0.925, 0.87, 154., 
  8.988, 516., 30.114, "", "", "", "", "", "", "", "", 5863., 0.342, "", "", 
  "people tested", "", "", "", "", "", "", "", "", "", 62.96, 1.7134873*^7, 
  508.544, 43.2, 18.779, 11.881, 48472.545, "", 109.361, 5.29, 24.4, 27.3, 
  "", 3.32, 82.28, 0.944}, {"NLD", "Europe", "Netherlands", "2020-06-03", 
  46939., 87., 138.429, 5996., 10., 15.143, 2739.384, 5.077, 8.079, 349.93, 
  0.584, 0.884, 0.91, 116., 6.77, 496., 28.947, "", "", "", "", "", "", "", 
  "", 6375., 0.372, "", "", "people tested", "", "", "", "", "", "", "", "", 
  "", 62.96, 1.7134873*^7, 508.544, 43.2, 18.779, 11.881, 48472.545, "", 
  109.361, 5.29, 24.4, 27.3, "", 3.32, 82.28, 0.944}, 
 {"NLD", "Europe", "Netherlands", "2020-06-04", 47148., 209., 142.286, 6009., 
  13., 12.429, 2751.582, 12.197, 8.304, 350.688, 0.759, 0.725, 0.98, 113., 
  6.595, 481., 28.071, "", "", "", "", "", "", "", "", 6886., 0.402, "", "", 
  "people tested", "", "", "", "", "", "", "", "", "", 62.96, 1.7134873*^7, 
  508.544, 43.2, 18.779, 11.881, 48472.545, "", 109.361, 5.29, 24.4, 27.3, 
  "", 3.32, 82.28, 0.944}, {"NLD", "Europe", "Netherlands", "2020-06-05", 
  47358., 210., 147.143, 6024., 15., 10.571, 2763.837, 12.256, 8.587, 
  351.564, 0.875, 0.617, 1.02, 97., 5.661, 469., 27.371, "", "", "", "", "", 
  "", "", "", 7398., 0.432, "", "", "people tested", "", "", "", "", "", "", 
  "", "", "", 62.96, 1.7134873*^7, 508.544, 43.2, 18.779, 11.881, 48472.545, 
  "", 109.361, 5.29, 24.4, 27.3, "", 3.32, 82.28, 0.944}, 
 {"NLD", "Europe", "Netherlands", "2020-06-06", 47541., 183., 154.429, 6030., 
  6., 8.571, 2774.517, 10.68, 9.013, 351.914, 0.35, 0.5, 1.05, 96., 5.603, 
  456., 26.612, "", "", "", "", "", "", "", "", 7910., 0.462, "", "", 
  "people tested", "", "", "", "", "", "", "", "", "", 62.96, 1.7134873*^7, 
  508.544, 43.2, 18.779, 11.881, 48472.545, "", 109.361, 5.29, 24.4, 27.3, 
  "", 3.32, 82.28, 0.944}, {"NLD", "Europe", "Netherlands", "2020-06-07", 
  47780., 239., 162.143, 6032., 2., 8.143, 2788.465, 13.948, 9.463, 352.031, 
  0.117, 0.475, 1.07, 96., 5.603, 443., 25.854, 23.624, 1.379, 32.483, 1.896, 
  "", 422028., 24.63, "", 8422., 0.492, 0.021, 47.6, "people tested", "", "", 
  "", "", "", "", "", "", "", 62.96, 1.7134873*^7, 508.544, 43.2, 18.779, 
  11.881, 48472.545, "", 109.361, 5.29, 24.4, 27.3, "", 3.32, 82.28, 0.944}, 
 {"NLD", "Europe", "Netherlands", "2020-06-08", 47945., 165., 170.857, 6035., 
  3., 7.714, 2798.095, 9.629, 9.971, 352.206, 0.175, 0.45, 1.05, 92., 5.369, 
  400., 23.344, "", "", "", "", "", "", "", "", 8521., 0.497, "", "", 
  "people tested", "", "", "", "", "", "", "", "", "", 62.96, 1.7134873*^7, 
  508.544, 43.2, 18.779, 11.881, 48472.545, "", 109.361, 5.29, 24.4, 27.3, 
  "", 3.32, 82.28, 0.944}, {"NLD", "Europe", "Netherlands", "2020-06-09", 
  48109., 164., 179.571, 6050., 15., 9.143, 2807.666, 9.571, 10.48, 353.081, 
  0.875, 0.534, 1.03, 91., 5.311, 346., 20.193, "", "", "", "", "", "", "", 
  "", 8619., 0.503, "", "", "people tested", "", "", "", "", "", "", "", "", 
  "", 62.96, 1.7134873*^7, 508.544, 43.2, 18.779, 11.881, 48472.545, "", 
  109.361, 5.29, 24.4, 27.3, "", 3.32, 82.28, 0.944}, 
 {"NLD", "Europe", "Netherlands", "2020-06-10", 48294., 185., 193.571, 6061., 
  11., 9.286, 2818.463, 10.797, 11.297, 353.723, 0.642, 0.542, 1.01, 80., 
  4.669, 333., 19.434, "", "", "", "", "", "", "", "", 8718., 0.509, "", "", 
  "people tested", "", "", "", "", "", "", "", "", "", 62.96, 1.7134873*^7, 
  508.544, 43.2, 18.779, 11.881, 48472.545, "", 109.361, 5.29, 24.4, 27.3, 
  "", 3.32, 82.28, 0.944}, {"NLD", "Europe", "Netherlands", "2020-06-11", 
  48458., 164., 187.143, 6063., 2., 7.714, 2828.034, 9.571, 10.922, 353.84, 
  0.117, 0.45, 0.98, 77., 4.494, 297., 17.333, "", "", "", "", "", "", "", 
  "", 8816., 0.515, "", "", "people tested", "", "", "", "", "", "", "", "", 
  "", 62.96, 1.7134873*^7, 508.544, 43.2, 18.779, 11.881, 48472.545, "", 
  109.361, 5.29, 24.4, 27.3, "", 3.32, 82.28, 0.944}, 
 {"NLD", "Europe", "Netherlands", "2020-06-12", 48668., 210., 187.143, 6072., 
  9., 6.857, 2840.29, 12.256, 10.922, 354.365, 0.525, 0.4, 0.96, 73., 4.26, 
  279., 16.283, "", "", "", "", "", "", "", "", 8914., 0.52, "", "", 
  "people tested", "", "", "", "", "", "", "", "", "", 62.96, 1.7134873*^7, 
  508.544, 43.2, 18.779, 11.881, 48472.545, "", 109.361, 5.29, 24.4, 27.3, 
  "", 3.32, 82.28, 0.944}, {"NLD", "Europe", "Netherlands", "2020-06-13", 
  48847., 179., 186.571, 6076., 4., 6.571, 2850.736, 10.447, 10.888, 354.598, 
  0.233, 0.384, 0.93, 77., 4.494, 289., 16.866, "", "", "", "", "", "", "", 
  "", 9013., 0.526, "", "", "people tested", "", "", "", "", "", "", "", "", 
  "", 62.96, 1.7134873*^7, 508.544, 43.2, 18.779, 11.881, 48472.545, "", 
  109.361, 5.29, 24.4, 27.3, "", 3.32, 82.28, 0.944}, 
 {"NLD", "Europe", "Netherlands", "2020-06-14", 48990., 143., 172.857, 6078., 
  2., 6.571, 2859.082, 8.346, 10.088, 354.715, 0.117, 0.384, 0.89, 79., 4.61, 
  277., 16.166, 9.843, 0.574, 23.624, 1.379, "", 485806., 28.352, "", 9111., 
  0.532, 0.016, 62.5, "people tested", "", "", "", "", "", "", "", "", "", 
  62.96, 1.7134873*^7, 508.544, 43.2, 18.779, 11.881, 48472.545, "", 109.361, 
  5.29, 24.4, 27.3, "", 3.32, 82.28, 0.944}, {"NLD", "Europe", "Netherlands", 
  "2020-06-15", 49155., 165., 172.857, 6084., 6., 7., 2868.711, 9.629, 
  10.088, 355.065, 0.35, 0.409, 0.87, 87., 5.077, 281., 16.399, "", "", "", 
  "", "", "", "", "", 9147., 0.534, "", "", "people tested", "", "", "", "", 
  "", "", "", "", "", 59.26, 1.7134873*^7, 508.544, 43.2, 18.779, 11.881, 
  48472.545, "", 109.361, 5.29, 24.4, 27.3, "", 3.32, 82.28, 0.944}, 
 {"NLD", "Europe", "Netherlands", "2020-06-16", 49295., 140., 169.429, 6089., 
  5., 5.571, 2876.882, 8.17, 9.888, 355.357, 0.292, 0.325, 0.83, 78., 4.552, 
  280., 16.341, "", "", "", "", "", "", "", "", 9183., 0.536, "", "", 
  "people tested", "", "", "", "", "", "", "", "", "", 59.26, 1.7134873*^7, 
  508.544, 43.2, 18.779, 11.881, 48472.545, "", 109.361, 5.29, 24.4, 27.3, 
  "", 3.32, 82.28, 0.944}, {"NLD", "Europe", "Netherlands", "2020-06-17", 
  49412., 117., 159.714, 6093., 4., 4.571, 2883.71, 6.828, 9.321, 355.591, 
  0.233, 0.267, 0.78, 73., 4.26, 289., 16.866, "", "", "", "", "", "", "", 
  "", 9219., 0.538, "", "", "people tested", "", "", "", "", "", "", "", "", 
  "", 59.26, 1.7134873*^7, 508.544, 43.2, 18.779, 11.881, 48472.545, "", 
  109.361, 5.29, 24.4, 27.3, "", 3.32, 82.28, 0.944}, 
 {"NLD", "Europe", "Netherlands", "2020-06-18", 49527., 115., 152.714, 6097., 
  4., 4.857, 2890.421, 6.711, 8.912, 355.824, 0.233, 0.283, 0.73, 67., 3.91, 
  261., 15.232, "", "", "", "", "", "", "", "", 9255., 0.54, "", "", 
  "people tested", "", "", "", "", "", "", "", "", "", 59.26, 1.7134873*^7, 
  508.544, 43.2, 18.779, 11.881, 48472.545, "", 109.361, 5.29, 24.4, 27.3, 
  "", 3.32, 82.28, 0.944}, {"NLD", "Europe", "Netherlands", "2020-06-19", 
  49634., 107., 138., 6100., 3., 4., 2896.666, 6.245, 8.054, 355.999, 0.175, 
  0.233, 0.69, 57., 3.327, 235., 13.715, "", "", "", "", "", "", "", "", 
  9291., 0.542, "", "", "people tested", "", "", "", "", "", "", "", "", "", 
  59.26, 1.7134873*^7, 508.544, 43.2, 18.779, 11.881, 48472.545, "", 109.361, 
  5.29, 24.4, 27.3, "", 3.32, 82.28, 0.944}, {"NLD", "Europe", "Netherlands", 
  "2020-06-20", 49710., 76., 123.286, 6108., 8., 4.571, 2901.101, 4.435, 
  7.195, 356.466, 0.467, 0.267, 0.67, 57., 3.327, 220., 12.839, "", "", "", 
  "", "", "", "", "", 9327., 0.544, "", "", "people tested", "", "", "", "", 
  "", "", "", "", "", 59.26, 1.7134873*^7, 508.544, 43.2, 18.779, 11.881, 
  48472.545, "", 109.361, 5.29, 24.4, 27.3, "", 3.32, 82.28, 0.944}, 
 {"NLD", "Europe", "Netherlands", "2020-06-21", 49801., 91., 115.857, 6109., 
  1., 4.429, 2906.412, 5.311, 6.761, 356.524, 0.058, 0.258, 0.67, 55., 3.21, 
  221., 12.898, 5.906, 0.345, 14.765, 0.862, "", 551347., 32.177, "", 9363., 
  0.546, 0.009, 111.1, "people tested", "", "", "", "", "", "", "", "", "", 
  59.26, 1.7134873*^7, 508.544, 43.2, 18.779, 11.881, 48472.545, "", 109.361, 
  5.29, 24.4, 27.3, "", 3.32, 82.28, 0.944}, {"NLD", "Europe", "Netherlands", 
  "2020-06-22", 49866., 65., 101.571, 6109., 0., 3.571, 2910.205, 3.793, 
  5.928, 356.524, 0., 0.208, 0.68, 59., 3.443, 194., 11.322, "", "", "", "", 
  "", "", "", "", 9334., 0.545, "", "", "people tested", "", "", "", "", "", 
  "", "", "", "", 59.26, 1.7134873*^7, 508.544, 43.2, 18.779, 11.881, 
  48472.545, "", 109.361, 5.29, 24.4, 27.3, "", 3.32, 82.28, 0.944}, 
 {"NLD", "Europe", "Netherlands", "2020-06-23", 49930., 64., 90.714, 6114., 
  5., 3.571, 2913.94, 3.735, 5.294, 356.816, 0.292, 0.208, 0.7, 48., 2.801, 
  211., 12.314, "", "", "", "", "", "", "", "", 9306., 0.543, "", "", 
  "people tested", "", "", "", "", "", "", "", "", "", 59.26, 1.7134873*^7, 
  508.544, 43.2, 18.779, 11.881, 48472.545, "", 109.361, 5.29, 24.4, 27.3, 
  "", 3.32, 82.28, 0.944}, {"NLD", "Europe", "Netherlands", "2020-06-24", 
  50012., 82., 85.714, 6116., 2., 3.286, 2918.726, 4.786, 5.002, 356.933, 
  0.117, 0.192, 0.72, 49., 2.86, 197., 11.497, "", "", "", "", "", "", "", 
  "", 9277., 0.541, "", "", "people tested", "", "", "", "", "", "", "", "", 
  "", 59.26, 1.7134873*^7, 508.544, 43.2, 18.779, 11.881, 48472.545, "", 
  109.361, 5.29, 24.4, 27.3, "", 3.32, 82.28, 0.944}, 
 {"NLD", "Europe", "Netherlands", "2020-06-25", 50122., 110., 85., 6119., 3., 
  3.143, 2925.146, 6.42, 4.961, 357.108, 0.175, 0.183, 0.74, 49., 2.86, 178., 
  10.388, "", "", "", "", "", "", "", "", 9249., 0.54, "", "", 
  "people tested", "", "", "", "", "", "", "", "", "", 59.26, 1.7134873*^7, 
  508.544, 43.2, 18.779, 11.881, 48472.545, "", 109.361, 5.29, 24.4, 27.3, 
  "", 3.32, 82.28, 0.944}, {"NLD", "Europe", "Netherlands", "2020-06-26", 
  50213., 91., 82.714, 6122., 3., 3.143, 2930.457, 5.311, 4.827, 357.283, 
  0.175, 0.183, 0.73, 39., 2.276, 190., 11.088, "", "", "", "", "", "", "", 
  "", 9220., 0.538, "", "", "people tested", "", "", "", "", "", "", "", "", 
  "", 59.26, 1.7134873*^7, 508.544, 43.2, 18.779, 11.881, 48472.545, "", 
  109.361, 5.29, 24.4, 27.3, "", 3.32, 82.28, 0.944}, 
 {"NLD", "Europe", "Netherlands", "2020-06-27", 50282., 69., 81.714, 6124., 
  2., 2.286, 2934.483, 4.027, 4.769, 357.4, 0.117, 0.133, 0.73, 29., 1.692, 
  180., 10.505, "", "", "", "", "", "", "", "", 9191., 0.536, "", "", 
  "people tested", "", "", "", "", "", "", "", "", "", 59.26, 1.7134873*^7, 
  508.544, 43.2, 18.779, 11.881, 48472.545, "", 109.361, 5.29, 24.4, 27.3, 
  "", 3.32, 82.28, 0.944}, {"NLD", "Europe", "Netherlands", "2020-06-28", 
  50355., 73., 79.143, 6124., 0., 2.143, 2938.744, 4.26, 4.619, 357.4, 0., 
  0.125, 0.74, 30., 1.751, 178., 10.388, 4.922, 0.287, 13.781, 0.804, "", 
  615487., 35.92, "", 9163., 0.535, 0.008, 125., "people tested", "", "", "", 
  "", "", "", "", "", "", 59.26, 1.7134873*^7, 508.544, 43.2, 18.779, 11.881, 
  48472.545, "", 109.361, 5.29, 24.4, 27.3, "", 3.32, 82.28, 0.944}, 
 {"NLD", "Europe", "Netherlands", "2020-06-29", 50433., 78., 81., 6126., 2., 
  2.429, 2943.296, 4.552, 4.727, 357.517, 0.117, 0.142, 0.75, 32., 1.868, 
  157., 9.163, "", "", "", "", "", "", "", "", 9275., 0.541, "", "", 
  "people tested", "", "", "", "", "", "", "", "", "", 59.26, 1.7134873*^7, 
  508.544, 43.2, 18.779, 11.881, 48472.545, "", 109.361, 5.29, 24.4, 27.3, 
  "", 3.32, 82.28, 0.944}, {"NLD", "Europe", "Netherlands", "2020-06-30", 
  50483., 50., 79., 6132., 6., 2.571, 2946.214, 2.918, 4.61, 357.867, 0.35, 
  0.15, 0.76, 29., 1.692, 160., 9.338, "", "", "", "", "", "", "", "", 9388., 
  0.548, "", "", "people tested", "", "", "", "", "", "", "", "", "", 59.26, 
  1.7134873*^7, 508.544, 43.2, 18.779, 11.881, 48472.545, "", 109.361, 5.29, 
  24.4, 27.3, "", 3.32, 82.28, 0.944}, {"NLD", "Europe", "Netherlands", 
  "2020-07-01", 50545., 62., 76.143, 6134., 2., 2.571, 2949.832, 3.618, 
  4.444, 357.983, 0.117, 0.15, 0.76, 28., 1.634, 150., 8.754, "", "", "", "", 
  "", "", "", "", 9501., 0.554, "", "", "people tested", "", "", "", "", "", 
  "", "", "", "", 39.81, 1.7134873*^7, 508.544, 43.2, 18.779, 11.881, 
  48472.545, "", 109.361, 5.29, 24.4, 27.3, "", 3.32, 82.28, 0.944}, 
 {"NLD", "Europe", "Netherlands", "2020-07-02", 50623., 78., 71.571, 6137., 
  3., 2.571, 2954.384, 4.552, 4.177, 358.158, 0.175, 0.15, 0.77, 25., 1.459, 
  125., 7.295, "", "", "", "", "", "", "", "", 9613., 0.561, "", "", 
  "people tested", "", "", "", "", "", "", "", "", "", 39.81, 1.7134873*^7, 
  508.544, 43.2, 18.779, 11.881, 48472.545, "", 109.361, 5.29, 24.4, 27.3, 
  "", 3.32, 82.28, 0.944}, {"NLD", "Europe", "Netherlands", "2020-07-03", 
  50698., 75., 69.286, 6139., 2., 2.429, 2958.761, 4.377, 4.044, 358.275, 
  0.117, 0.142, 0.78, 20., 1.167, 103., 6.011, "", "", "", "", "", "", "", 
  "", 9726., 0.568, "", "", "people tested", "", "", "", "", "", "", "", "", 
  "", 39.81, 1.7134873*^7, 508.544, 43.2, 18.779, 11.881, 48472.545, "", 
  109.361, 5.29, 24.4, 27.3, "", 3.32, 82.28, 0.944}, 
 {"NLD", "Europe", "Netherlands", "2020-07-04", 50761., 63., 68.429, 6145., 
  6., 3., 2962.438, 3.677, 3.994, 358.625, 0.35, 0.175, 0.77, 18., 1.05, 75., 
  4.377, "", "", "", "", "", "", "", "", 9839., 0.574, "", "", 
  "people tested", "", "", "", "", "", "", "", "", "", 39.81, 1.7134873*^7, 
  508.544, 43.2, 18.779, 11.881, 48472.545, "", 109.361, 5.29, 24.4, 27.3, 
  "", 3.32, 82.28, 0.944}, {"NLD", "Europe", "Netherlands", "2020-07-05", 
  50834., 73., 68.429, 6146., 1., 3.143, 2966.698, 4.26, 3.994, 358.684, 
  0.058, 0.183, 0.77, 18., 1.05, 87., 5.077, 4.922, 0.287, 4.922, 0.287, "", 
  685145., 39.985, "", 9951., 0.581, 0.006, 166.7, "people tested", "", "", 
  "", "", "", "", "", "", "", 39.81, 1.7134873*^7, 508.544, 43.2, 18.779, 
  11.881, 48472.545, "", 109.361, 5.29, 24.4, 27.3, "", 3.32, 82.28, 0.944}, 
 {"NLD", "Europe", "Netherlands", "2020-07-06", 50870., 36., 62.429, 6147., 
  1., 3., 2968.799, 2.101, 3.643, 358.742, 0.058, 0.175, 0.78, 23., 1.342, 
  81., 4.727, "", "", "", "", "", "", "", "", 10148., 0.592, "", "", 
  "people tested", "", "", "", "", "", "", "", "", "", 39.81, 1.7134873*^7, 
  508.544, 43.2, 18.779, 11.881, 48472.545, "", 109.361, 5.29, 24.4, 27.3, 
  "", 3.32, 82.28, 0.944}, {"NLD", "Europe", "Netherlands", "2020-07-07", 
  50907., 37., 60.571, 6151., 4., 2.714, 2970.959, 2.159, 3.535, 358.976, 
  0.233, 0.158, 0.8, 24., 1.401, 79., 4.61, "", "", "", "", "", "", "", "", 
  10345., 0.604, "", "", "people tested", "", "", "", "", "", "", "", "", "", 
  39.81, 1.7134873*^7, 508.544, 43.2, 18.779, 11.881, 48472.545, "", 109.361, 
  5.29, 24.4, 27.3, "", 3.32, 82.28, 0.944}, {"NLD", "Europe", "Netherlands", 
  "2020-07-08", 50959., 52., 59.143, 6154., 3., 2.857, 2973.993, 3.035, 
  3.452, 359.151, 0.175, 0.167, 0.84, 20., 1.167, 74., 4.319, "", "", "", "", 
  "", "", "", "", 10542., 0.615, "", "", "people tested", "", "", "", "", "", 
  "", "", "", "", 39.81, 1.7134873*^7, 508.544, 43.2, 18.779, 11.881, 
  48472.545, "", 109.361, 5.29, 24.4, 27.3, "", 3.32, 82.28, 0.944}, 
 {"NLD", "Europe", "Netherlands", "2020-07-09", 51013., 54., 55.714, 6156., 
  2., 2.714, 2977.145, 3.151, 3.252, 359.267, 0.117, 0.158, 0.89, 21., 1.226, 
  70., 4.085, "", "", "", "", "", "", "", "", 10739., 0.627, "", "", 
  "people tested", "", "", "", "", "", "", "", "", "", 39.81, 1.7134873*^7, 
  508.544, 43.2, 18.779, 11.881, 48472.545, "", 109.361, 5.29, 24.4, 27.3, 
  "", 3.32, 82.28, 0.944}, {"NLD", "Europe", "Netherlands", "2020-07-10", 
  51055., 42., 51., 6155., -1., 2.286, 2979.596, 2.451, 2.976, 359.209, 
  -0.058, 0.133, 0.97, 25., 1.459, 69., 4.027, "", "", "", "", "", "", "", 
  "", 10936., 0.638, "", "", "people tested", "", "", "", "", "", "", "", "", 
  "", 39.81, 1.7134873*^7, 508.544, 43.2, 18.779, 11.881, 48472.545, "", 
  109.361, 5.29, 24.4, 27.3, "", 3.32, 82.28, 0.944}, 
 {"NLD", "Europe", "Netherlands", "2020-07-11", 51136., 81., 53.571, 6156., 
  1., 1.571, 2984.323, 4.727, 3.126, 359.267, 0.058, 0.092, 1.06, 26., 1.517, 
  77., 4.494, "", "", "", "", "", "", "", "", 11133., 0.65, "", "", 
  "people tested", "", "", "", "", "", "", "", "", "", 39.81, 1.7134873*^7, 
  508.544, 43.2, 18.779, 11.881, 48472.545, "", 109.361, 5.29, 24.4, 27.3, 
  "", 3.32, 82.28, 0.944}, {"NLD", "Europe", "Netherlands", "2020-07-12", 
  51237., 101., 57.571, 6156., 0., 1.429, 2990.218, 5.894, 3.36, 359.267, 0., 
  0.083, 1.14, 24., 1.401, 83., 4.844, 5.906, 0.345, 8.859, 0.517, "", 
  764454., 44.614, "", 11330., 0.661, 0.007, 142.9, "people tested", "", "", 
  "", "", "", "", "", "", "", 39.81, 1.7134873*^7, 508.544, 43.2, 18.779, 
  11.881, 48472.545, "", 109.361, 5.29, 24.4, 27.3, "", 3.32, 82.28, 0.944}, 
 {"NLD", "Europe", "Netherlands", "2020-07-13", 51308., 71., 62.571, 6156., 
  0., 1.286, 2994.361, 4.144, 3.652, 359.267, 0., 0.075, 1.19, 24., 1.401, 
  94., 5.486, "", "", "", "", "", "", "", "", 11544., 0.674, "", "", 
  "people tested", "", "", "", "", "", "", "", "", "", 39.81, 1.7134873*^7, 
  508.544, 43.2, 18.779, 11.881, 48472.545, "", 109.361, 5.29, 24.4, 27.3, 
  "", 3.32, 82.28, 0.944}, {"NLD", "Europe", "Netherlands", "2020-07-14", 
  51362., 54., 65., 6154., -2., 0.429, 2997.513, 3.151, 3.793, 359.151, 
  -0.117, 0.025, 1.24, 21., 1.226, 94., 5.486, "", "", "", "", "", "", "", 
  "", 11757., 0.686, "", "", "people tested", "", "", "", "", "", "", "", "", 
  "", 39.81, 1.7134873*^7, 508.544, 43.2, 18.779, 11.881, 48472.545, "", 
  109.361, 5.29, 24.4, 27.3, "", 3.32, 82.28, 0.944}, 
 {"NLD", "Europe", "Netherlands", "2020-07-15", 51471., 109., 73.143, 6155., 
  1., 0.143, 3003.874, 6.361, 4.269, 359.209, 0.058, 0.008, 1.31, 20., 1.167, 
  85., 4.961, "", "", "", "", "", "", "", "", 11971., 0.699, "", "", 
  "people tested", "", "", "", "", "", "", "", "", "", 39.81, 1.7134873*^7, 
  508.544, 43.2, 18.779, 11.881, 48472.545, "", 109.361, 5.29, 24.4, 27.3, 
  "", 3.32, 82.28, 0.944}, {"NLD", "Europe", "Netherlands", "2020-07-16", 
  51572., 101., 79.857, 6156., 1., 0., 3009.768, 5.894, 4.661, 359.267, 
  0.058, 0., 1.36, 15., 0.875, 80., 4.669, "", "", "", "", "", "", "", "", 
  12185., 0.711, "", "", "people tested", "", "", "", "", "", "", "", "", "", 
  39.81, 1.7134873*^7, 508.544, 43.2, 18.779, 11.881, 48472.545, "", 109.361, 
  5.29, 24.4, 27.3, "", 3.32, 82.28, 0.944}, {"NLD", "Europe", "Netherlands", 
  "2020-07-17", 51682., 110., 89.571, 6157., 1., 0.286, 3016.188, 6.42, 
  5.227, 359.326, 0.058, 0.017, 1.42, 15., 0.875, 73., 4.26, "", "", "", "", 
  "", "", "", "", 12399., 0.724, "", "", "people tested", "", "", "", "", "", 
  "", "", "", "", 39.81, 1.7134873*^7, 508.544, 43.2, 18.779, 11.881, 
  48472.545, "", 109.361, 5.29, 24.4, 27.3, "", 3.32, 82.28, 0.944}, 
 {"NLD", "Europe", "Netherlands", "2020-07-18", 51809., 127., 96.143, 6155., 
  -2., -0.143, 3023.6, 7.412, 5.611, 359.209, -0.117, -0.008, 1.47, 16., 
  0.934, 78., 4.552, "", "", "", "", "", "", "", "", 12612., 0.736, "", "", 
  "people tested", "", "", "", "", "", "", "", "", "", 39.81, 1.7134873*^7, 
  508.544, 43.2, 18.779, 11.881, 48472.545, "", 109.361, 5.29, 24.4, 27.3, 
  "", 3.32, 82.28, 0.944}, {"NLD", "Europe", "Netherlands", "2020-07-19", 
  51955., 146., 102.571, 6155., 0., -0.143, 3032.121, 8.521, 5.986, 359.209, 
  0., -0.008, 1.5, 17., 0.992, 73., 4.26, 2.953, 0.172, 14.765, 0.862, "", 
  854237., 49.854, "", 12826., 0.749, 0.01, 100., "people tested", "", "", 
  "", "", "", "", "", "", "", 39.81, 1.7134873*^7, 508.544, 43.2, 18.779, 
  11.881, 48472.545, "", 109.361, 5.29, 24.4, 27.3, "", 3.32, 82.28, 0.944}, 
 {"NLD", "Europe", "Netherlands", "2020-07-20", 52142., 187., 119.143, 6155., 
  0., -0.143, 3043.034, 10.913, 6.953, 359.209, 0., -0.008, 1.54, 16., 0.934, 
  81., 4.727, "", "", "", "", "", "", "", "", 13315., 0.777, "", "", 
  "people tested", "", "", "", "", "", "", "", "", "", 39.81, 1.7134873*^7, 
  508.544, 43.2, 18.779, 11.881, 48472.545, "", 109.361, 5.29, 24.4, 27.3, 
  "", 3.32, 82.28, 0.944}, {"NLD", "Europe", "Netherlands", "2020-07-21", 
  52307., 165., 135., 6155., 0., 0.143, 3052.663, 9.629, 7.879, 359.209, 0., 
  0.008, 1.53, 15., 0.875, 90., 5.252, "", "", "", "", "", "", "", "", 
  13804., 0.806, "", "", "people tested", "", "", "", "", "", "", "", "", "", 
  39.81, 1.7134873*^7, 508.544, 43.2, 18.779, 11.881, 48472.545, "", 109.361, 
  5.29, 24.4, 27.3, "", 3.32, 82.28, 0.944}, {"NLD", "Europe", "Netherlands", 
  "2020-07-22", 52475., 168., 143.429, 6158., 3., 0.429, 3062.468, 9.805, 
  8.371, 359.384, 0.175, 0.025, 1.49, 17., 0.992, 85., 4.961, "", "", "", "", 
  "", "", "", "", 14293., 0.834, "", "", "people tested", "", "", "", "", "", 
  "", "", "", "", 39.81, 1.7134873*^7, 508.544, 43.2, 18.779, 11.881, 
  48472.545, "", 109.361, 5.29, 24.4, 27.3, "", 3.32, 82.28, 0.944}, 
 {"NLD", "Europe", "Netherlands", "2020-07-23", 52640., 165., 152.571, 6158., 
  0., 0.286, 3072.097, 9.629, 8.904, 359.384, 0., 0.017, 1.46, 15., 0.875, 
  91., 5.311, "", "", "", "", "", "", "", "", 14782., 0.863, "", "", 
  "people tested", "", "", "", "", "", "", "", "", "", 39.81, 1.7134873*^7, 
  508.544, 43.2, 18.779, 11.881, 48472.545, "", 109.361, 5.29, 24.4, 27.3, 
  "", 3.32, 82.28, 0.944}, {"NLD", "Europe", "Netherlands", "2020-07-24", 
  52837., 197., 165., 6158., 0., 0.143, 3083.594, 11.497, 9.629, 359.384, 0., 
  0.008, 1.45, 17., 0.992, 74., 4.319, "", "", "", "", "", "", "", "", 
  15271., 0.891, "", "", "people tested", "", "", "", "", "", "", "", "", "", 
  39.81, 1.7134873*^7, 508.544, 43.2, 18.779, 11.881, 48472.545, "", 109.361, 
  5.29, 24.4, 27.3, "", 3.32, 82.28, 0.944}, {"NLD", "Europe", "Netherlands", 
  "2020-07-25", 52984., 147., 167.857, 6159., 1., 0.571, 3092.173, 8.579, 
  9.796, 359.442, 0.058, 0.033, 1.45, 18., 1.05, 91., 5.311, "", "", "", "", 
  "", "", "", "", 15760., 0.92, "", "", "people tested", "", "", "", "", "", 
  "", "", "", "", 39.81, 1.7134873*^7, 508.544, 43.2, 18.779, 11.881, 
  48472.545, "", 109.361, 5.29, 24.4, 27.3, "", 3.32, 82.28, 0.944}, 
 {"NLD", "Europe", "Netherlands", "2020-07-26", 53278., 294., 189., 6178., 
  19., 3.286, 3109.331, 17.158, 11.03, 360.551, 1.109, 0.192, 1.48, 16., 
  0.934, 67., 3.91, 8.859, 0.517, 25.593, 1.494, "", 967981., 56.492, "", 
  16249., 0.948, 0.01, 100., "people tested", "", "", "", "", "", "", "", "", 
  "", 39.81, 1.7134873*^7, 508.544, 43.2, 18.779, 11.881, 48472.545, "", 
  109.361, 5.29, 24.4, 27.3, "", 3.32, 82.28, 0.944}, 
 {"NLD", "Europe", "Netherlands", "2020-07-27", 53424., 146., 183.143, 6160., 
  -18., 0.714, 3117.852, 8.521, 10.688, 359.501, -1.05, 0.042, 1.48, 21., 
  1.226, 70., 4.085, "", "", "", "", "", "", "", "", 16418., 0.958, "", "", 
  "people tested", "", "", "", "", "", "", "", "", "", 39.81, 1.7134873*^7, 
  508.544, 43.2, 18.779, 11.881, 48472.545, "", 109.361, 5.29, 24.4, 27.3, 
  "", 3.32, 82.28, 0.944}, {"NLD", "Europe", "Netherlands", "2020-07-28", 
  53647., 223., 191.429, 6164., 4., 1.286, 3130.867, 13.014, 11.172, 359.734, 
  0.233, 0.075, 1.51, 19., 1.109, 77., 4.494, "", "", "", "", "", "", "", "", 
  16587., 0.968, "", "", "people tested", "", "", "", "", "", "", "", "", "", 
  39.81, 1.7134873*^7, 508.544, 43.2, 18.779, 11.881, 48472.545, "", 109.361, 
  5.29, 24.4, 27.3, "", 3.32, 82.28, 0.944}, {"NLD", "Europe", "Netherlands", 
  "2020-07-29", 53895., 248., 202.857, 6166., 2., 1.143, 3145.34, 14.473, 
  11.839, 359.851, 0.117, 0.067, 1.54, 17., 0.992, 63., 3.677, "", "", "", 
  "", "", "", "", "", 16756., 0.978, "", "", "people tested", "", "", "", "", 
  "", "", "", "", "", 39.81, 1.7134873*^7, 508.544, 43.2, 18.779, 11.881, 
  48472.545, "", 109.361, 5.29, 24.4, 27.3, "", 3.32, 82.28, 0.944}, 
 {"NLD", "Europe", "Netherlands", "2020-07-30", 54249., 354., 229.857, 6166., 
  0., 1.143, 3166., 20.66, 13.415, 359.851, 0., 0.067, 1.59, 14., 0.817, 66., 
  3.852, "", "", "", "", "", "", "", "", 16925., 0.988, "", "", 
  "people tested", "", "", "", "", "", "", "", "", "", 39.81, 1.7134873*^7, 
  508.544, 43.2, 18.779, 11.881, 48472.545, "", 109.361, 5.29, 24.4, 27.3, 
  "", 3.32, 82.28, 0.944}, {"NLD", "Europe", "Netherlands", "2020-07-31", 
  54590., 341., 250.429, 6166., 0., 1.143, 3185.9, 19.901, 14.615, 359.851, 
  0., 0.067, 1.61, 19., 1.109, 73., 4.26, "", "", "", "", "", "", "", "", 
  17094., 0.998, "", "", "people tested", "", "", "", "", "", "", "", "", "", 
  39.81, 1.7134873*^7, 508.544, 43.2, 18.779, 11.881, 48472.545, "", 109.361, 
  5.29, 24.4, 27.3, "", 3.32, 82.28, 0.944}, {"NLD", "Europe", "Netherlands", 
  "2020-08-01", 55021., 431., 291., 6167., 1., 1.143, 3211.054, 25.153, 
  16.983, 359.909, 0.058, 0.067, 1.63, 22., 1.284, 67., 3.91, "", "", "", "", 
  "", "", "", "", 17263., 1.007, "", "", "people tested", "", "", "", "", "", 
  "", "", "", "", 39.81, 1.7134873*^7, 508.544, 43.2, 18.779, 11.881, 
  48472.545, "", 109.361, 5.29, 24.4, 27.3, "", 3.32, 82.28, 0.944}, 
 {"NLD", "Europe", "Netherlands", "2020-08-02", 55408., 387., 304.286, 6169., 
  2., -1.286, 3233.639, 22.586, 17.758, 360.026, 0.117, -0.075, 1.61, 21., 
  1.226, 70., 4.085, 13.781, 0.804, 43.311, 2.528, "", 1.090002*^6, 63.613, 
  "", 17432., 1.017, 0.02, 50., "people tested", "", "", "", "", "", "", "", 
  "", "", 39.81, 1.7134873*^7, 508.544, 43.2, 18.779, 11.881, 48472.545, "", 
  109.361, 5.29, 24.4, 27.3, "", 3.32, 82.28, 0.944}, 
 {"NLD", "Europe", "Netherlands", "2020-08-03", 55786., 378., 337.429, 6169., 
  0., 1.286, 3255.7, 22.06, 19.693, 360.026, 0., 0.075, 1.61, 27., 1.576, 
  82., 4.786, "", "", "", "", "", "", "", "", 17351., 1.013, "", "", 
  "people tested", "", "", "", "", "", "", "", "", "", 39.81, 1.7134873*^7, 
  508.544, 43.2, 18.779, 11.881, 48472.545, "", 109.361, 5.29, 24.4, 27.3, 
  "", 3.32, 82.28, 0.944}, {"NLD", "Europe", "Netherlands", "2020-08-04", 
  56279., 493., 376., 6170., 1., 0.857, 3284.471, 28.772, 21.944, 360.084, 
  0.058, 0.05, 1.62, 26., 1.517, 83., 4.844, "", "", "", "", "", "", "", "", 
  17270., 1.008, "", "", "people tested", "", "", "", "", "", "", "", "", "", 
  39.81, 1.7134873*^7, 508.544, 43.2, 18.779, 11.881, 48472.545, "", 109.361, 
  5.29, 24.4, 27.3, "", 3.32, 82.28, 0.944}, {"NLD", "Europe", "Netherlands", 
  "2020-08-05", 56750., 471., 407.857, 6173., 3., 1., 3311.959, 27.488, 
  23.803, 360.259, 0.175, 0.058, 1.59, 30., 1.751, 88., 5.136, "", "", "", 
  "", "", "", "", "", 17189., 1.003, "", "", "people tested", "", "", "", "", 
  "", "", "", "", "", 39.81, 1.7134873*^7, 508.544, 43.2, 18.779, 11.881, 
  48472.545, "", 109.361, 5.29, 24.4, 27.3, "", 3.32, 82.28, 0.944}, 
 {"NLD", "Europe", "Netherlands", "2020-08-06", 57465., 715., 459.429, 6173., 
  0., 1., 3353.687, 41.728, 26.812, 360.259, 0., 0.058, 1.59, 29., 1.692, 
  79., 4.61, "", "", "", "", "", "", "", "", 17108., 0.998, "", "", 
  "people tested", "", "", "", "", "", "", "", "", "", 39.81, 1.7134873*^7, 
  508.544, 43.2, 18.779, 11.881, 48472.545, "", 109.361, 5.29, 24.4, 27.3, 
  "", 3.32, 82.28, 0.944}, {"NLD", "Europe", "Netherlands", "2020-08-07", 
  58117., 652., 503.857, 6174., 1., 1.143, 3391.738, 38.051, 29.405, 360.318, 
  0.058, 0.067, 1.56, 27., 1.576, 78., 4.552, "", "", "", "", "", "", "", "", 
  17027., 0.994, "", "", "people tested", "", "", "", "", "", "", "", "", "", 
  39.81, 1.7134873*^7, 508.544, 43.2, 18.779, 11.881, 48472.545, "", 109.361, 
  5.29, 24.4, 27.3, "", 3.32, 82.28, 0.944}, {"NLD", "Europe", "Netherlands", 
  "2020-08-08", 58717., 600., 528., 6178., 4., 1.571, 3426.754, 35.016, 
  30.814, 360.551, 0.233, 0.092, 1.51, 28., 1.634, 79., 4.61, "", "", "", "", 
  "", "", "", "", 16946., 0.989, "", "", "people tested", "", "", "", "", "", 
  "", "", "", "", 39.81, 1.7134873*^7, 508.544, 43.2, 18.779, 11.881, 
  48472.545, "", 109.361, 5.29, 24.4, 27.3, "", 3.32, 82.28, 0.944}, 
 {"NLD", "Europe", "Netherlands", "2020-08-09", 59360., 643., 564.571, 6178., 
  0., 1.286, 3464.28, 37.526, 32.949, 360.551, 0., 0.075, 1.48, 31., 1.809, 
  87., 5.077, 16.734, 0.977, 58.076, 3.389, "", 1.20806*^6, 70.503, "", 
  16865., 0.984, 0.033, 30.3, "people tested", "", "", "", "", "", "", "", 
  "", "", 39.81, 1.7134873*^7, 508.544, 43.2, 18.779, 11.881, 48472.545, "", 
  109.361, 5.29, 24.4, 27.3, "", 3.32, 82.28, 0.944}, 
 {"NLD", "Europe", "Netherlands", "2020-08-10", 60058., 698., 610.286, 6178., 
  0., 1.286, 3505.016, 40.736, 35.617, 360.551, 0., 0.075, 1.45, 29., 1.692, 
  99., 5.778, "", "", "", "", "", "", "", "", 16933., 0.988, "", "", 
  "people tested", "", "", "", "", "", "", "", "", "", 39.81, 1.7134873*^7, 
  508.544, 43.2, 18.779, 11.881, 48472.545, "", 109.361, 5.29, 24.4, 27.3, 
  "", 3.32, 82.28, 0.944}, {"NLD", "Europe", "Netherlands", "2020-08-11", 
  60391., 333., 587.429, 6162., -16., -1.143, 3524.45, 19.434, 34.283, 
  359.617, -0.934, -0.067, 1.41, 30., 1.751, 97., 5.661, "", "", "", "", "", 
  "", "", "", 17000., 0.992, "", "", "people tested", "", "", "", "", "", "", 
  "", "", "", 39.81, 1.7134873*^7, 508.544, 43.2, 18.779, 11.881, 48472.545, 
  "", 109.361, 5.29, 24.4, 27.3, "", 3.32, 82.28, 0.944}, 
 {"NLD", "Europe", "Netherlands", "2020-08-12", 61718., 1327., 709.714, 
  6182., 20., 1.286, 3601.894, 77.444, 41.419, 360.785, 1.167, 0.075, 1.41, 
  35., 2.043, 117., 6.828, "", "", "", "", "", "", "", "", 17068., 0.996, "", 
  "", "people tested", "", "", "", "", "", "", "", "", "", 39.81, 
  1.7134873*^7, 508.544, 43.2, 18.779, 11.881, 48472.545, "", 109.361, 5.29, 
  24.4, 27.3, "", 3.32, 82.28, 0.944}, {"NLD", "Europe", "Netherlands", 
  "2020-08-13", 62406., 688., 705.857, 6187., 5., 2., 3642.046, 40.152, 
  41.194, 361.077, 0.292, 0.117, 1.32, 31., 1.809, 127., 7.412, "", "", "", 
  "", "", "", "", "", 17135., 1., "", "", "people tested", "", "", "", "", 
  "", "", "", "", "", 39.81, 1.7134873*^7, 508.544, 43.2, 18.779, 11.881, 
  48472.545, "", 109.361, 5.29, 24.4, 27.3, "", 3.32, 82.28, 0.944}, 
 {"NLD", "Europe", "Netherlands", "2020-08-14", 63127., 721., 715.714, 6189., 
  2., 2.143, 3684.124, 42.078, 41.769, 361.193, 0.117, 0.125, 1.24, 38., 
  2.218, 120., 7.003, "", "", "", "", "", "", "", "", 17203., 1.004, "", "", 
  "people tested", "", "", "", "", "", "", "", "", "", 39.81, 1.7134873*^7, 
  508.544, 43.2, 18.779, 11.881, 48472.545, "", 109.361, 5.29, 24.4, 27.3, 
  "", 3.32, 82.28, 0.944}, {"NLD", "Europe", "Netherlands", "2020-08-15", 
  63889., 762., 738.857, 6191., 2., 1.857, 3728.595, 44.471, 43.12, 361.31, 
  0.117, 0.108, 1.18, 39., 2.276, 124., 7.237, "", "", "", "", "", "", "", 
  "", 17270., 1.008, "", "", "people tested", "", "", "", "", "", "", "", "", 
  "", 39.81, 1.7134873*^7, 508.544, 43.2, 18.779, 11.881, 48472.545, "", 
  109.361, 5.29, 24.4, 27.3, "", 3.32, 82.28, 0.944}, 
 {"NLD", "Europe", "Netherlands", "2020-08-16", 64468., 579., 729.714, 6194., 
  3., 2.286, 3762.386, 33.791, 42.587, 361.485, 0.175, 0.133, 1.11, 36., 
  2.101, 122., 7.12, 26.577, 1.551, 73.825, 4.308, "", 1.329426*^6, 77.586, 
  "", 17338., 1.012, 0.032, 31.2, "people tested", "", "", "", "", "", "", 
  "", "", "", 39.81, 1.7134873*^7, 508.544, 43.2, 18.779, 11.881, 48472.545, 
  "", 109.361, 5.29, 24.4, 27.3, "", 3.32, 82.28, 0.944}, 
 {"NLD", "Europe", "Netherlands", "2020-08-17", 64980., 512., 703.143, 6194., 
  0., 2.286, 3792.266, 29.881, 41.036, 361.485, 0., 0.133, 1.06, 39., 2.276, 
  126., 7.353, "", "", "", "", "", "", "", "", 18155., 1.06, "", "", 
  "people tested", "", "", "", "", "", "", "", "", "", 39.81, 1.7134873*^7, 
  508.544, 43.2, 18.779, 11.881, 48472.545, "", 109.361, 5.29, 24.4, 27.3, 
  "", 3.32, 82.28, 0.944}, {"NLD", "Europe", "Netherlands", "2020-08-18", 
  65560., 580., 738.429, 6197., 3., 5., 3826.115, 33.849, 43.095, 361.66, 
  0.175, 0.292, 1.04, 42., 2.451, 129., 7.529, "", "", "", "", "", "", "", 
  "", 18972., 1.107, "", "", "people tested", "", "", "", "", "", "", "", "", 
  "", 50.93, 1.7134873*^7, 508.544, 43.2, 18.779, 11.881, 48472.545, "", 
  109.361, 5.29, 24.4, 27.3, "", 3.32, 82.28, 0.944}, 
 {"NLD", "Europe", "Netherlands", "2020-08-19", 66218., 658., 642.857, 6204., 
  7., 3.143, 3864.517, 38.401, 37.517, 362.069, 0.409, 0.183, 1., 41., 2.393, 
  125., 7.295, "", "", "", "", "", "", "", "", 19789., 1.155, "", "", 
  "people tested", "", "", "", "", "", "", "", "", "", 50.93, 1.7134873*^7, 
  508.544, 43.2, 18.779, 11.881, 48472.545, "", 109.361, 5.29, 24.4, 27.3, 
  "", 3.32, 82.28, 0.944}, {"NLD", "Europe", "Netherlands", "2020-08-20", 
  66843., 625., 633.857, 6215., 11., 4., 3900.992, 36.475, 36.992, 362.711, 
  0.642, 0.233, 0.99, 39., 2.276, 138., 8.054, "", "", "", "", "", "", "", 
  "", 20607., 1.203, "", "", "people tested", "", "", "", "", "", "", "", "", 
  "", 50.93, 1.7134873*^7, 508.544, 43.2, 18.779, 11.881, 48472.545, "", 
  109.361, 5.29, 24.4, 27.3, "", 3.32, 82.28, 0.944}, 
 {"NLD", "Europe", "Netherlands", "2020-08-21", 67456., 613., 618.429, 6219., 
  4., 4.286, 3936.767, 35.775, 36.092, 362.944, 0.233, 0.25, 0.99, 43., 2.51, 
  133., 7.762, "", "", "", "", "", "", "", "", 21424., 1.25, "", "", 
  "people tested", "", "", "", "", "", "", "", "", "", 50.93, 1.7134873*^7, 
  508.544, 43.2, 18.779, 11.881, 48472.545, "", 109.361, 5.29, 24.4, 27.3, 
  "", 3.32, 82.28, 0.944}, {"NLD", "Europe", "Netherlands", "2020-08-22", 
  68051., 595., 594.571, 6225., 6., 4.857, 3971.491, 34.725, 34.699, 363.294, 
  0.35, 0.283, 0.99, 42., 2.451, 131., 7.645, "", "", "", "", "", "", "", "", 
  22241., 1.298, "", "", "people tested", "", "", "", "", "", "", "", "", "", 
  50.93, 1.7134873*^7, 508.544, 43.2, 18.779, 11.881, 48472.545, "", 109.361, 
  5.29, 24.4, 27.3, "", 3.32, 82.28, 0.944}, {"NLD", "Europe", "Netherlands", 
  "2020-08-23", 68570., 519., 586., 6225., 0., 4.429, 4001.78, 30.289, 
  34.199, 363.294, 0., 0.258, 0.99, 42., 2.451, 129., 7.529, 27.561, 1.608, 
  45.279, 2.643, "", 1.490832*^6, 87.006, "", 23058., 1.346, 0.021, 47.6, 
  "people tested", "", "", "", "", "", "", "", "", "", 50.93, 1.7134873*^7, 
  508.544, 43.2, 18.779, 11.881, 48472.545, "", 109.361, 5.29, 24.4, 27.3, 
  "", 3.32, 82.28, 0.944}, {"NLD", "Europe", "Netherlands", "2020-08-24", 
  69224., 654., 606.286, 6227., 2., 4.714, 4039.948, 38.168, 35.383, 363.411, 
  0.117, 0.275, 0.99, 41., 2.393, 121., 7.062, "", "", "", "", "", "", "", 
  "", 23543., 1.374, "", "", "people tested", "", "", "", "", "", "", "", "", 
  "", 50.93, 1.7134873*^7, 508.544, 43.2, 18.779, 11.881, 48472.545, "", 
  109.361, 5.29, 24.4, 27.3, "", 3.32, 82.28, 0.944}, 
 {"NLD", "Europe", "Netherlands", "2020-08-25", 69683., 459., 589., 6233., 
  6., 5.143, 4066.736, 26.787, 34.374, 363.761, 0.35, 0.3, 0.99, 38., 2.218, 
  120., 7.003, "", "", "", "", "", "", "", "", 24028., 1.402, "", "", 
  "people tested", "", "", "", "", "", "", "", "", "", 50.93, 1.7134873*^7, 
  508.544, 43.2, 18.779, 11.881, 48472.545, "", 109.361, 5.29, 24.4, 27.3, 
  "", 3.32, 82.28, 0.944}, {"NLD", "Europe", "Netherlands", "2020-08-26", 
  70382., 699., 594.857, 6241., 8., 5.286, 4107.53, 40.794, 34.716, 364.228, 
  0.467, 0.308, 0.98, 38., 2.218, 120., 7.003, "", "", "", "", "", "", "", 
  "", 24513., 1.431, "", "", "people tested", "", "", "", "", "", "", "", "", 
  "", 50.93, 1.7134873*^7, 508.544, 43.2, 18.779, 11.881, 48472.545, "", 
  109.361, 5.29, 24.4, 27.3, "", 3.32, 82.28, 0.944}, 
 {"NLD", "Europe", "Netherlands", "2020-08-27", 70984., 602., 591.571, 6244., 
  3., 4.143, 4142.663, 35.133, 34.524, 364.403, 0.175, 0.242, 0.99, 36., 
  2.101, 107., 6.245, "", "", "", "", "", "", "", "", 24998., 1.459, "", "", 
  "people tested", "", "", "", "", "", "", "", "", "", 50.93, 1.7134873*^7, 
  508.544, 43.2, 18.779, 11.881, 48472.545, "", 109.361, 5.29, 24.4, 27.3, 
  "", 3.32, 82.28, 0.944}, {"NLD", "Europe", "Netherlands", "2020-08-28", 
  71557., 573., 585.857, 6247., 3., 4., 4176.103, 33.441, 34.191, 364.578, 
  0.175, 0.233, 1., 34., 1.984, 100., 5.836, "", "", "", "", "", "", "", "", 
  25483., 1.487, "", "", "people tested", "", "", "", "", "", "", "", "", "", 
  50.93, 1.7134873*^7, 508.544, 43.2, 18.779, 11.881, 48472.545, "", 109.361, 
  5.29, 24.4, 27.3, "", 3.32, 82.28, 0.944}, {"NLD", "Europe", "Netherlands", 
  "2020-08-29", 72128., 571., 582.429, 6252., 5., 3.857, 4209.427, 33.324, 
  33.991, 364.87, 0.292, 0.225, 1.02, 34., 1.984, 96., 5.603, "", "", "", "", 
  "", "", "", "", 25968., 1.516, "", "", "people tested", "", "", "", "", "", 
  "", "", "", "", 50.93, 1.7134873*^7, 508.544, 43.2, 18.779, 11.881, 
  48472.545, "", 109.361, 5.29, 24.4, 27.3, "", 3.32, 82.28, 0.944}, 
 {"NLD", "Europe", "Netherlands", "2020-08-30", 72679., 551., 587., 6252., 
  0., 3.857, 4241.584, 32.157, 34.258, 364.87, 0., 0.225, 1.04, 33., 1.926, 
  94., 5.486, 14.765, 0.862, 41.342, 2.413, "", 1.675999*^6, 97.812, "", 
  26452., 1.544, 0.018, 55.6, "people tested", "", "", "", "", "", "", "", 
  "", "", 50.93, 1.7134873*^7, 508.544, 43.2, 18.779, 11.881, 48472.545, "", 
  109.361, 5.29, 24.4, 27.3, "", 3.32, 82.28, 0.944}, 
 {"NLD", "Europe", "Netherlands", "2020-08-31", 73232., 553., 572.571, 6252., 
  0., 3.571, 4273.857, 32.273, 33.416, 364.87, 0., 0.208, 1.07, 38., 2.218, 
  94., 5.486, "", "", "", "", "", "", "", "", 26444., 1.543, "", "", 
  "people tested", "", "", "", "", "", "", "", "", "", 50.93, 1.7134873*^7, 
  508.544, 43.2, 18.779, 11.881, 48472.545, "", 109.361, 5.29, 24.4, 27.3, 
  "", 3.32, 82.28, 0.944}, {"NLD", "Europe", "Netherlands", "2020-09-01", 
  73802., 570., 588.429, 6260., 8., 3.857, 4307.123, 33.265, 34.341, 365.337, 
  0.467, 0.225, 1.11, 33., 1.926, 93., 5.428, "", "", "", "", "", "", "", "", 
  26436., 1.543, "", "", "people tested", "", "", "", "", "", "", "", "", "", 
  50.93, 1.7134873*^7, 508.544, 43.2, 18.779, 11.881, 48472.545, "", 109.361, 
  5.29, 24.4, 27.3, "", 3.32, 82.28, 0.944}, {"NLD", "Europe", "Netherlands", 
  "2020-09-02", 74660., 858., 611.143, 6267., 7., 3.714, 4357.196, 50.073, 
  35.667, 365.745, 0.409, 0.217, 1.15, 32., 1.868, 90., 5.252, "", "", "", 
  "", "", "", "", "", 26428., 1.542, "", "", "people tested", "", "", "", "", 
  "", "", "", "", "", 50.93, 1.7134873*^7, 508.544, 43.2, 18.779, 11.881, 
  48472.545, "", 109.361, 5.29, 24.4, 27.3, "", 3.32, 82.28, 0.944}, 
 {"NLD", "Europe", "Netherlands", "2020-09-03", 75356., 696., 624.571, 6268., 
  1., 3.429, 4397.815, 40.619, 36.45, 365.804, 0.058, 0.2, 1.18, 28., 1.634, 
  95., 5.544, "", "", "", "", "", "", "", "", 26419., 1.542, "", "", 
  "people tested", "", "", "", "", "", "", "", "", "", 50.93, 1.7134873*^7, 
  508.544, 43.2, 18.779, 11.881, 48472.545, "", 109.361, 5.29, 24.4, 27.3, 
  "", 3.32, 82.28, 0.944}, {"NLD", "Europe", "Netherlands", "2020-09-04", 
  76173., 817., 659.429, 6270., 2., 3.286, 4445.495, 47.681, 38.485, 365.92, 
  0.117, 0.192, 1.22, 35., 2.043, 95., 5.544, "", "", "", "", "", "", "", "", 
  26411., 1.541, "", "", "people tested", "", "", "", "", "", "", "", "", "", 
  50.93, 1.7134873*^7, 508.544, 43.2, 18.779, 11.881, 48472.545, "", 109.361, 
  5.29, 24.4, 27.3, "", 3.32, 82.28, 0.944}, {"NLD", "Europe", "Netherlands", 
  "2020-09-05", 76907., 734., 682.714, 6275., 5., 3.286, 4488.332, 42.837, 
  39.844, 366.212, 0.292, 0.192, 1.25, 35., 2.043, 99., 5.778, "", "", "", 
  "", "", "", "", "", 26403., 1.541, "", "", "people tested", "", "", "", "", 
  "", "", "", "", "", 50.93, 1.7134873*^7, 508.544, 43.2, 18.779, 11.881, 
  48472.545, "", 109.361, 5.29, 24.4, 27.3, "", 3.32, 82.28, 0.944}, 
 {"NLD", "Europe", "Netherlands", "2020-09-06", 77857., 950., 739.714, 6277., 
  2., 3.571, 4543.775, 55.442, 43.17, 366.329, 0.117, 0.208, 1.3, 33., 1.926, 
  105., 6.128, 16.734, 0.977, 117.136, 6.836, "", 1.86076*^6, 108.595, "", 
  26394., 1.54, 0.024, 41.7, "people tested", "", "", "", "", "", "", "", "", 
  "", 50.93, 1.7134873*^7, 508.544, 43.2, 18.779, 11.881, 48472.545, "", 
  109.361, 5.29, 24.4, 27.3, "", 3.32, 82.28, 0.944}, 
 {"NLD", "Europe", "Netherlands", "2020-09-07", 78702., 845., 781.429, 6278., 
  1., 3.714, 4593.089, 49.315, 45.605, 366.387, 0.058, 0.217, 1.33, 31., 
  1.809, 109., 6.361, "", "", "", "", "", "", "", "", 26663., 1.556, "", "", 
  "people tested", "", "", "", "", "", "", "", "", "", 50.93, 1.7134873*^7, 
  508.544, 43.2, 18.779, 11.881, 48472.545, "", 109.361, 5.29, 24.4, 27.3, 
  "", 3.32, 82.28, 0.944}, {"NLD", "Europe", "Netherlands", "2020-09-08", 
  79792., 1090., 855.714, 6279., 1., 2.714, 4656.702, 63.613, 49.94, 366.446, 
  0.058, 0.158, 1.35, 30., 1.751, 116., 6.77, "", "", "", "", "", "", "", "", 
  26932., 1.572, "", "", "people tested", "", "", "", "", "", "", "", "", "", 
  50.93, 1.7134873*^7, 508.544, 43.2, 18.779, 11.881, 48472.545, "", 109.361, 
  5.29, 24.4, 27.3, "", 3.32, 82.28, 0.944}, {"NLD", "Europe", "Netherlands", 
  "2020-09-09", 81085., 1293., 917.857, 6281., 2., 2., 4732.162, 75.46, 
  53.567, 366.562, 0.117, 0.117, 1.36, 31., 1.809, 122., 7.12, "", "", "", 
  "", "", "", "", "", 27200., 1.587, "", "", "people tested", "", "", "", "", 
  "", "", "", "", "", 50.93, 1.7134873*^7, 508.544, 43.2, 18.779, 11.881, 
  48472.545, "", 109.361, 5.29, 24.4, 27.3, "", 3.32, 82.28, 0.944}, 
 {"NLD", "Europe", "Netherlands", "2020-09-10", 82016., 931., 951.429, 6285., 
  4., 2.429, 4786.496, 54.334, 55.526, 366.796, 0.233, 0.142, 1.36, 30., 
  1.751, 131., 7.645, "", "", "", "", "", "", "", "", 27469., 1.603, "", "", 
  "people tested", "", "", "", "", "", "", "", "", "", 50.93, 1.7134873*^7, 
  508.544, 43.2, 18.779, 11.881, 48472.545, "", 109.361, 5.29, 24.4, 27.3, 
  "", 3.32, 82.28, 0.944}, {"NLD", "Europe", "Netherlands", "2020-09-11", 
  83370., 1354., 1028.143, 6290., 5., 2.857, 4865.516, 79.02, 60.003, 
  367.088, 0.292, 0.167, 1.37, 36., 2.101, 136., 7.937, "", "", "", "", "", 
  "", "", "", 27737., 1.619, "", "", "people tested", "", "", "", "", "", "", 
  "", "", "", 50.93, 1.7134873*^7, 508.544, 43.2, 18.779, 11.881, 48472.545, 
  "", 109.361, 5.29, 24.4, 27.3, "", 3.32, 82.28, 0.944}, 
 {"NLD", "Europe", "Netherlands", "2020-09-12", 84709., 1339., 1114.571, 
  6291., 1., 2.286, 4943.661, 78.145, 65.047, 367.146, 0.058, 0.133, 1.38, 
  37., 2.159, 138., 8.054, "", "", "", "", "", "", "", "", 28006., 1.634, "", 
  "", "people tested", "", "", "", "", "", "", "", "", "", 50.93, 
  1.7134873*^7, 508.544, 43.2, 18.779, 11.881, 48472.545, "", 109.361, 5.29, 
  24.4, 27.3, "", 3.32, 82.28, 0.944}, {"NLD", "Europe", "Netherlands", 
  "2020-09-13", 85876., 1167., 1145.571, 6292., 1., 2.143, 5011.768, 68.107, 
  66.856, 367.204, 0.058, 0.125, 1.38, 36., 2.101, 148., 8.637, 30.514, 
  1.781, 198.835, 11.604, "", 2.058683*^6, 120.146, "", 28275., 1.65, 0.034, 
  29.4, "people tested", "", "", "", "", "", "", "", "", "", 50.93, 
  1.7134873*^7, 508.544, 43.2, 18.779, 11.881, 48472.545, "", 109.361, 5.29, 
  24.4, 27.3, "", 3.32, 82.28, 0.944}, {"NLD", "Europe", "Netherlands", 
  "2020-09-14", 87194., 1318., 1213.143, 6296., 4., 2.571, 5088.687, 76.919, 
  70.8, 367.438, 0.233, 0.15, 1.39, 43., 2.51, 166., 9.688, "", "", "", "", 
  "", "", "", "", 28386., 1.657, "", "", "people tested", "", "", "", "", "", 
  "", "", "", "", 50.93, 1.7134873*^7, 508.544, 43.2, 18.779, 11.881, 
  48472.545, "", 109.361, 5.29, 24.4, 27.3, "", 3.32, 82.28, 0.944}, 
 {"NLD", "Europe", "Netherlands", "2020-09-15", 88673., 1479., 1268.714, 
  6300., 4., 3., 5175.002, 86.315, 74.043, 367.671, 0.233, 0.175, 1.41, 53., 
  3.093, 187., 10.913, "", "", "", "", "", "", "", "", 28498., 1.663, "", "", 
  "people tested", "", "", "", "", "", "", "", "", "", 50.93, 1.7134873*^7, 
  508.544, 43.2, 18.779, 11.881, 48472.545, "", 109.361, 5.29, 24.4, 27.3, 
  "", 3.32, 82.28, 0.944}, {"NLD", "Europe", "Netherlands", "2020-09-16", 
  90425., 1752., 1334.286, 6303., 3., 3.143, 5277.25, 102.248, 77.87, 
  367.846, 0.175, 0.183, 1.42, 54., 3.151, 191., 11.147, "", "", "", "", "", 
  "", "", "", 28609., 1.67, "", "", "people tested", "", "", "", "", "", "", 
  "", "", "", 50.93, 1.7134873*^7, 508.544, 43.2, 18.779, 11.881, 48472.545, 
  "", 109.361, 5.29, 24.4, 27.3, "", 3.32, 82.28, 0.944}, 
 {"NLD", "Europe", "Netherlands", "2020-09-17", 92262., 1837., 1463.714, 
  6310., 7., 3.571, 5384.458, 107.208, 85.423, 368.255, 0.409, 0.208, 1.44, 
  49., 2.86, 212., 12.372, "", "", "", "", "", "", "", "", 28721., 1.676, "", 
  "", "people tested", "", "", "", "", "", "", "", "", "", 50.93, 
  1.7134873*^7, 508.544, 43.2, 18.779, 11.881, 48472.545, "", 109.361, 5.29, 
  24.4, 27.3, "", 3.32, 82.28, 0.944}, {"NLD", "Europe", "Netherlands", 
  "2020-09-18", 94345., 2083., 1567.857, 6318., 8., 4., 5506.023, 121.565, 
  91.501, 368.722, 0.467, 0.233, 1.44, 58., 3.385, 230., 13.423, "", "", "", 
  "", "", "", "", "", 28832., 1.683, "", "", "people tested", "", "", "", "", 
  "", "", "", "", "", 50.93, 1.7134873*^7, 508.544, 43.2, 18.779, 11.881, 
  48472.545, "", 109.361, 5.29, 24.4, 27.3, "", 3.32, 82.28, 0.944}, 
 {"NLD", "Europe", "Netherlands", "2020-09-19", 96261., 1916., 1650.286, 
  6320., 2., 4.143, 5617.841, 111.819, 96.312, 368.838, 0.117, 0.242, 1.43, 
  67., 3.91, 260., 15.174, "", "", "", "", "", "", "", "", 28943., 1.689, "", 
  "", "people tested", "", "", "", "", "", "", "", "", "", 50.93, 
  1.7134873*^7, 508.544, 43.2, 18.779, 11.881, 48472.545, "", 109.361, 5.29, 
  24.4, 27.3, "", 3.32, 82.28, 0.944}, {"NLD", "Europe", "Netherlands", 
  "2020-09-20", 98217., 1956., 1763., 6324., 4., 4.571, 5731.995, 114.153, 
  102.89, 369.072, 0.233, 0.267, 1.42, 77., 4.494, 276., 16.108, 52.17, 
  3.045, 393.733, 22.978, "", 2.262067*^6, 132.015, "", 29055., 1.696, 0.055, 
  18.2, "people tested", "", "", "", "", "", "", "", "", "", 48.15, 
  1.7134873*^7, 508.544, 43.2, 18.779, 11.881, 48472.545, "", 109.361, 5.29, 
  24.4, 27.3, "", 3.32, 82.28, 0.944}, {"NLD", "Europe", "Netherlands", 
  "2020-09-21", 100491., 2274., 1899.571, 6327., 3., 4.429, 5864.706, 
  132.712, 110.86, 369.247, 0.175, 0.258, 1.42, 85., 4.961, 325., 18.967, "", 
  "", "", "", "", "", "", "", 29313., 1.711, "", "", "people tested", "", "", 
  "", "", "", "", "", "", "", 48.15, 1.7134873*^7, 508.544, 43.2, 18.779, 
  11.881, 48472.545, "", 109.361, 5.29, 24.4, 27.3, "", 3.32, 82.28, 0.944}, 
 {"NLD", "Europe", "Netherlands", "2020-09-22", 102844., 2353., 2024.429, 
  6338., 11., 5.429, 6002.029, 137.322, 118.147, 369.889, 0.642, 0.317, 1.41, 
  91., 5.311, 329., 19.201, "", "", "", "", "", "", "", "", 29572., 1.726, 
  "", "", "people tested", "", "", "", "", "", "", "", "", "", 48.15, 
  1.7134873*^7, 508.544, 43.2, 18.779, 11.881, 48472.545, "", 109.361, 5.29, 
  24.4, 27.3, "", 3.32, 82.28, 0.944}, {"NLD", "Europe", "Netherlands", 
  "2020-09-23", 105304., 2460., 2125.571, 6344., 6., 5.857, 6145.596, 
  143.567, 124.049, 370.239, 0.35, 0.342, 1.4, 104., 6.069, 371., 21.652, "", 
  "", "", "", "", "", "", "", 29830., 1.741, "", "", "people tested", "", "", 
  "", "", "", "", "", "", "", 48.15, 1.7134873*^7, 508.544, 43.2, 18.779, 
  11.881, 48472.545, "", 109.361, 5.29, 24.4, 27.3, "", 3.32, 82.28, 0.944}, 
 {"NLD", "Europe", "Netherlands", "2020-09-24", 107899., 2595., 2233.857, 
  6361., 17., 7.286, 6297.041, 151.446, 130.369, 371.231, 0.992, 0.425, 1.39, 
  106., 6.186, 395., 23.052, "", "", "", "", "", "", "", "", 30089., 1.756, 
  "", "", "people tested", "", "", "", "", "", "", "", "", "", 48.15, 
  1.7134873*^7, 508.544, 43.2, 18.779, 11.881, 48472.545, "", 109.361, 5.29, 
  24.4, 27.3, "", 3.32, 82.28, 0.944}, {"NLD", "Europe", "Netherlands", 
  "2020-09-25", 110758., 2859., 2344.714, 6377., 16., 8.429, 6463.894, 
  166.853, 136.839, 372.165, 0.934, 0.492, 1.38, 116., 6.77, 431., 25.153, 
  "", "", "", "", "", "", "", "", 30347., 1.771, "", "", "people tested", "", 
  "", "", "", "", "", "", "", "", 48.15, 1.7134873*^7, 508.544, 43.2, 18.779, 
  11.881, 48472.545, "", 109.361, 5.29, 24.4, 27.3, "", 3.32, 82.28, 0.944}, 
 {"NLD", "Europe", "Netherlands", "2020-09-26", 113518., 2760., 2465.286, 
  6415., 38., 13.571, 6624.969, 161.075, 143.875, 374.383, 2.218, 0.792, 
  1.38, 122., 7.12, 433., 25.27, "", "", "", "", "", "", "", "", 30606., 
  1.786, "", "", "people tested", "", "", "", "", "", "", "", "", "", 48.15, 
  1.7134873*^7, 508.544, 43.2, 18.779, 11.881, 48472.545, "", 109.361, 5.29, 
  24.4, 27.3, "", 3.32, 82.28, 0.944}, {"NLD", "Europe", "Netherlands", 
  "2020-09-27", 116559., 3041., 2620.286, 6423., 8., 14.143, 6802.443, 
  177.474, 152.921, 374.85, 0.467, 0.825, 1.37, 127., 7.412, 490., 28.597, 
  93.512, 5.457, 632.927, 36.938, "", 2.478117*^6, 144.624, "", 30864., 
  1.801, 0.07, 14.3, "people tested", "", "", "", "", "", "", "", "", "", 
  48.15, 1.7134873*^7, 508.544, 43.2, 18.779, 11.881, 48472.545, "", 109.361, 
  5.29, 24.4, 27.3, "", 3.32, 82.28, 0.944}, {"NLD", "Europe", "Netherlands", 
  "2020-09-28", 119509., 2950., 2716.857, 6429., 6., 14.571, 6974.607, 
  172.164, 158.557, 375.2, 0.35, 0.85, 1.36, 142., 8.287, 518., 30.231, "", 
  "", "", "", "", "", "", "", 31060., 1.813, "", "", "people tested", "", "", 
  "", "", "", "", "", "", "", 48.15, 1.7134873*^7, 508.544, 43.2, 18.779, 
  11.881, 48472.545, "", 109.361, 5.29, 24.4, 27.3, "", 3.32, 82.28, 0.944}, 
 {"NLD", "Europe", "Netherlands", "2020-09-29", 122620., 3111., 2825.143, 
  6443., 14., 15., 7156.166, 181.56, 164.877, 376.017, 0.817, 0.875, 1.35, 
  142., 8.287, 551., 32.157, "", "", "", "", "", "", "", "", 31256., 1.824, 
  "", "", "people tested", "", "", "", "", "", "", "", "", "", 62.04, 
  1.7134873*^7, 508.544, 43.2, 18.779, 11.881, 48472.545, "", 109.361, 5.29, 
  24.4, 27.3, "", 3.32, 82.28, 0.944}, {"NLD", "Europe", "Netherlands", 
  "2020-09-30", 125988., 3368., 2954.857, 6457., 14., 16.143, 7352.724, 
  196.558, 172.447, 376.834, 0.817, 0.942, 1.35, 150., 8.754, 551., 32.157, 
  "", "", "", "", "", "", "", "", 31452., 1.836, "", "", "people tested", "", 
  "", "", "", "", "", "", "", "", 62.04, 1.7134873*^7, 508.544, 43.2, 18.779, 
  11.881, 48472.545, "", 109.361, 5.29, 24.4, 27.3, "", 3.32, 82.28, 0.944}, 
 {"NLD", "Europe", "Netherlands", "2020-10-01", 129283., 3295., 3054.857, 
  6470., 13., 15.571, 7545.022, 192.298, 178.283, 377.593, 0.759, 0.909, 
  1.35, 152., 8.871, 539., 31.456, "", "", "", "", "", "", "", "", 31648., 
  1.847, "", "", "people tested", "", "", "", "", "", "", "", "", "", 62.04, 
  1.7134873*^7, 508.544, 43.2, 18.779, 11.881, 48472.545, "", 109.361, 5.29, 
  24.4, 27.3, "", 3.32, 82.28, 0.944}, {"NLD", "Europe", "Netherlands", 
  "2020-10-02", 133166., 3883., 3201.143, 6482., 12., 15., 7771.636, 226.614, 
  186.82, 378.293, 0.7, 0.875, 1.36, 160., 9.338, 573., 33.441, "", "", "", 
  "", "", "", "", "", 31844., 1.858, "", "", "people tested", "", "", "", "", 
  "", "", "", "", "", 62.04, 1.7134873*^7, 508.544, 43.2, 18.779, 11.881, 
  48472.545, "", 109.361, 5.29, 24.4, 27.3, "", 3.32, 82.28, 0.944}, 
 {"NLD", "Europe", "Netherlands", "2020-10-03", 137194., 4028., 3382.286, 
  6503., 21., 12.571, 8006.712, 235.076, 197.392, 379.518, 1.226, 0.734, 
  1.37, 156., 9.104, 585., 34.141, "", "", "", "", "", "", "", "", 32040., 
  1.87, "", "", "people tested", "", "", "", "", "", "", "", "", "", 62.04, 
  1.7134873*^7, 508.544, 43.2, 18.779, 11.881, 48472.545, "", 109.361, 5.29, 
  24.4, 27.3, "", 3.32, 82.28, 0.944}, {"NLD", "Europe", "Netherlands", 
  "2020-10-04", 141226., 4032., 3523.857, 6508., 5., 12.143, 8242.022, 
  235.31, 205.654, 379.81, 0.292, 0.709, 1.39, 163., 9.513, 647., 37.759, 
  118.12, 6.894, 831.762, 48.542, "", 2.703772*^6, 157.794, "", 32236., 
  1.881, 0.089, 11.2, "people tested", "", "", "", "", "", "", "", "", "", 
  62.04, 1.7134873*^7, 508.544, 43.2, 18.779, 11.881, 48472.545, "", 109.361, 
  5.29, 24.4, 27.3, "", 3.32, 82.28, 0.944}, {"NLD", "Europe", "Netherlands", 
  "2020-10-05", 145837., 4611., 3761.143, 6509., 1., 11.429, 8511.122, 269.1, 
  219.502, 379.869, 0.058, 0.667, 1.4, 177., 10.33, 715., 41.728, "", "", "", 
  "", "", "", "", "", 32538., 1.899, "", "", "people tested", "", "", "", "", 
  "", "", "", "", "", 62.04, 1.7134873*^7, 508.544, 43.2, 18.779, 11.881, 
  48472.545, "", 109.361, 5.29, 24.4, 27.3, "", 3.32, 82.28, 0.944}, 
 {"NLD", "Europe", "Netherlands", "2020-10-06", 150413., 4576., 3970.429, 
  6538., 29., 13.571, 8778.18, 267.058, 231.716, 381.561, 1.692, 0.792, 1.41, 
  190., 11.088, 785., 45.813, "", "", "", "", "", "", "", "", 32840., 1.917, 
  "", "", "people tested", "", "", "", "", "", "", "", "", "", 62.04, 
  1.7134873*^7, 508.544, 43.2, 18.779, 11.881, 48472.545, "", 109.361, 5.29, 
  24.4, 27.3, "", 3.32, 82.28, 0.944}, {"NLD", "Europe", "Netherlands", 
  "2020-10-07", 155465., 5052., 4211., 6574., 36., 16.714, 9073.017, 294.837, 
  245.756, 383.662, 2.101, 0.975, 1.42, 210., 12.256, 811., 47.33, "", "", 
  "", "", "", "", "", "", 33141., 1.934, "", "", "people tested", "", "", "", 
  "", "", "", "", "", "", 62.04, 1.7134873*^7, 508.544, 43.2, 18.779, 11.881, 
  48472.545, "", 109.361, 5.29, 24.4, 27.3, "", 3.32, 82.28, 0.944}, 
 {"NLD", "Europe", "Netherlands", "2020-10-08", 161332., 5867., 4578.429, 
  6587., 13., 16.714, 9415.418, 342.401, 267.199, 384.421, 0.759, 0.975, 
  1.42, 228., 13.306, 842., 49.14, "", "", "", "", "", "", "", "", 33443., 
  1.952, "", "", "people tested", "", "", "", "", "", "", "", "", "", 62.04, 
  1.7134873*^7, 508.544, 43.2, 18.779, 11.881, 48472.545, "", 109.361, 5.29, 
  24.4, 27.3, "", 3.32, 82.28, 0.944}, {"NLD", "Europe", "Netherlands", 
  "2020-10-09", 167348., 6016., 4883.143, 6601., 14., 17., 9766.515, 351.097, 
  284.983, 385.238, 0.817, 0.992, 1.42, 239., 13.948, 900., 52.524, "", "", 
  "", "", "", "", "", "", 33744., 1.969, "", "", "people tested", "", "", "", 
  "", "", "", "", "", "", 62.04, 1.7134873*^7, 508.544, 43.2, 18.779, 11.881, 
  48472.545, "", 109.361, 5.29, 24.4, 27.3, "", 3.32, 82.28, 0.944}, 
 {"NLD", "Europe", "Netherlands", "2020-10-10", 173894., 6546., 5242.857, 
  6624., 23., 17.286, 10148.543, 382.028, 305.976, 386.58, 1.342, 1.009, 
  1.42, 235., 13.715, 955., 55.734, "", "", "", "", "", "", "", "", 34046., 
  1.987, "", "", "people tested", "", "", "", "", "", "", "", "", "", 62.04, 
  1.7134873*^7, 508.544, 43.2, 18.779, 11.881, 48472.545, "", 109.361, 5.29, 
  24.4, 27.3, "", 3.32, 82.28, 0.944}, {"NLD", "Europe", "Netherlands", 
  "2020-10-11", 180288., 6394., 5580.286, 6642., 18., 19.143, 10521.7, 
  373.157, 325.668, 387.631, 1.05, 1.117, 1.41, 247., 14.415, 986., 57.543, 
  184.07, 10.742, 1202.856, 70.199, "", 2.944206*^6, 171.825, "", 34348., 
  2.005, 0.12, 8.3, "people tested", "", "", "", "", "", "", "", "", "", 
  62.04, 1.7134873*^7, 508.544, 43.2, 18.779, 11.881, 48472.545, "", 109.361, 
  5.29, 24.4, 27.3, "", 3.32, 82.28, 0.944}, {"NLD", "Europe", "Netherlands", 
  "2020-10-12", 187138., 6850., 5900.143, 6654., 12., 20.714, 10921.47, 
  399.77, 344.335, 388.331, 0.7, 1.209, 1.39, 252., 14.707, 1046., 61.045, 
  "", "", "", "", "", "", "", "", 34051., 1.987, "", "", "people tested", "", 
  "", "", "", "", "", "", "", "", 62.04, 1.7134873*^7, 508.544, 43.2, 18.779, 
  11.881, 48472.545, "", 109.361, 5.29, 24.4, 27.3, "", 3.32, 82.28, 0.944}, 
 {"NLD", "Europe", "Netherlands", "2020-10-13", 194591., 7453., 6311.143, 
  6689., 35., 21.571, 11356.431, 434.961, 368.322, 390.373, 2.043, 1.259, 
  1.38, 277., 16.166, 1133., 66.122, "", "", "", "", "", "", "", "", 33754., 
  1.97, "", "", "people tested", "", "", "", "", "", "", "", "", "", 62.04, 
  1.7134873*^7, 508.544, 43.2, 18.779, 11.881, 48472.545, "", 109.361, 5.29, 
  24.4, 27.3, "", 3.32, 82.28, 0.944}, {"NLD", "Europe", "Netherlands", 
  "2020-10-14", 201942., 7351., 6639.571, 6720., 31., 20.857, 11785.439, 
  429.008, 387.489, 392.183, 1.809, 1.217, 1.35, 301., 17.567, 1174., 68.515, 
  "", "", "", "", "", "", "", "", 33457., 1.953, "", "", "people tested", "", 
  "", "", "", "", "", "", "", "", 62.04, 1.7134873*^7, 508.544, 43.2, 18.779, 
  11.881, 48472.545, "", 109.361, 5.29, 24.4, 27.3, "", 3.32, 82.28, 0.944}, 
 {"NLD", "Europe", "Netherlands", "2020-10-15", 209799., 7857., 6923.857, 
  6749., 29., 23.143, 12243.978, 458.539, 404.08, 393.875, 1.692, 1.351, 
  1.33, 313., 18.267, 1213., 70.791, "", "", "", "", "", "", "", "", 33160., 
  1.935, "", "", "people tested", "", "", "", "", "", "", "", "", "", 62.04, 
  1.7134873*^7, 508.544, 43.2, 18.779, 11.881, 48472.545, "", 109.361, 5.29, 
  24.4, 27.3, "", 3.32, 82.28, 0.944}, {"NLD", "Europe", "Netherlands", 
  "2020-10-16", 217821., 8022., 7210.429, 6765., 16., 23.429, 12712.146, 
  468.168, 420.804, 394.809, 0.934, 1.367, 1.3, 345., 20.134, 1208., 70.5, 
  "", "", "", "", "", "", "", "", 32864., 1.918, "", "", "people tested", "", 
  "", "", "", "", "", "", "", "", 62.04, 1.7134873*^7, 508.544, 43.2, 18.779, 
  11.881, 48472.545, "", 109.361, 5.29, 24.4, 27.3, "", 3.32, 82.28, 0.944}, 
 {"NLD", "Europe", "Netherlands", "2020-10-17", 225970., 8149., 7439.429, 
  6797., 32., 24.714, 13187.725, 475.58, 434.169, 396.676, 1.868, 1.442, 
  1.28, 352., 20.543, 1216., 70.966, "", "", "", "", "", "", "", "", 32567., 
  1.901, "", "", "people tested", "", "", "", "", "", "", "", "", "", 62.04, 
  1.7134873*^7, 508.544, 43.2, 18.779, 11.881, 48472.545, "", 109.361, 5.29, 
  24.4, 27.3, "", 3.32, 82.28, 0.944}, {"NLD", "Europe", "Netherlands", 
  "2020-10-18", 234203., 8233., 7702.143, 6811., 14., 24.143, 13668.208, 
  480.482, 449.501, 397.493, 0.817, 1.409, 1.27, 364., 21.243, 1288., 75.168, 
  271.676, 15.855, 1590.683, 92.833, "", 3.170096*^6, 185.008, "", 32270., 
  1.883, 0.128, 7.8, "people tested", "", "", "", "", "", "", "", "", "", 
  62.04, 1.7134873*^7, 508.544, 43.2, 18.779, 11.881, 48472.545, "", 109.361, 
  5.29, 24.4, 27.3, "", 3.32, 82.28, 0.944}, {"NLD", "Europe", "Netherlands", 
  "2020-10-19", 242217., 8014., 7868.429, 6828., 17., 24.857, 14135.909, 
  467.701, 459.206, 398.486, 0.992, 1.451, 1.25, 379., 22.119, 1359., 79.312, 
  "", "", "", "", "", "", "", "", 32058., 1.871, "", "", "people tested", "", 
  "", "", "", "", "", "", "", "", 62.04, 1.7134873*^7, 508.544, 43.2, 18.779, 
  11.881, 48472.545, "", 109.361, 5.29, 24.4, 27.3, "", 3.32, 82.28, 0.944}, 
 {"NLD", "Europe", "Netherlands", "2020-10-20", 250411., 8194., 7974.286, 
  6874., 46., 26.429, 14614.115, 478.206, 465.383, 401.17, 2.685, 1.542, 
  1.24, 419., 24.453, 1440., 84.039, "", "", "", "", "", "", "", "", 31845., 
  1.858, "", "", "people tested", "", "", "", "", "", "", "", "", "", 62.04, 
  1.7134873*^7, 508.544, 43.2, 18.779, 11.881, 48472.545, "", 109.361, 5.29, 
  24.4, 27.3, "", 3.32, 82.28, 0.944}, {"NLD", "Europe", "Netherlands", 
  "2020-10-21", 259207., 8796., 8180.714, 6934., 60., 30.571, 15127.454, 
  513.339, 477.431, 404.672, 3.502, 1.784, 1.23, 450., 26.262, 1493., 87.132, 
  "", "", "", "", "", "", "", "", 31633., 1.846, "", "", "people tested", "", 
  "", "", "", "", "", "", "", "", 62.04, 1.7134873*^7, 508.544, 43.2, 18.779, 
  11.881, 48472.545, "", 109.361, 5.29, 24.4, 27.3, "", 3.32, 82.28, 0.944}, 
 {"NLD", "Europe", "Netherlands", "2020-10-22", 268517., 9310., 8388.286, 
  6981., 47., 33.143, 15670.79, 543.336, 489.545, 407.415, 2.743, 1.934, 
  1.21, 463., 27.021, 1540., 89.875, "", "", "", "", "", "", "", "", 31420., 
  1.834, "", "", "people tested", "", "", "", "", "", "", "", "", "", 62.04, 
  1.7134873*^7, 508.544, 43.2, 18.779, 11.881, 48472.545, "", 109.361, 5.29, 
  24.4, 27.3, "", 3.32, 82.28, 0.944}, {"NLD", "Europe", "Netherlands", 
  "2020-10-23", 278546., 10029., 8675., 7026., 45., 37.286, 16256.088, 
  585.298, 506.277, 410.041, 2.626, 2.176, 1.2, 472., 27.546, 1601., 93.435, 
  "", "", "", "", "", "", "", "", 31208., 1.821, "", "", "people tested", "", 
  "", "", "", "", "", "", "", "", 62.04, 1.7134873*^7, 508.544, 43.2, 18.779, 
  11.881, 48472.545, "", 109.361, 5.29, 24.4, 27.3, "", 3.32, 82.28, 0.944}, 
 {"NLD", "Europe", "Netherlands", "2020-10-24", 287229., 8683., 8751.286, 
  7081., 55., 40.571, 16762.832, 506.744, 510.73, 413.251, 3.21, 2.368, 1.19, 
  501., 29.239, 1614., 94.194, "", "", "", "", "", "", "", "", 30996., 1.809, 
  "", "", "people tested", "", "", "", "", "", "", "", "", "", 62.04, 
  1.7134873*^7, 508.544, 43.2, 18.779, 11.881, 48472.545, "", 109.361, 5.29, 
  24.4, 27.3, "", 3.32, 82.28, 0.944}, {"NLD", "Europe", "Netherlands", 
  "2020-10-25", 297466., 10237., 9037.571, 7108., 27., 42.429, 17360.269, 
  597.437, 527.437, 414.827, 1.576, 2.476, 1.18, 490., 28.597, 1657., 96.703, 
  333.689, 19.474, 1925.357, 112.365, "", 3.385579*^6, 197.584, "", 30783., 
  1.797, 0.161, 6.2, "people tested", "", "", "", "", "", "", "", "", "", 
  62.04, 1.7134873*^7, 508.544, 43.2, 18.779, 11.881, 48472.545, "", 109.361, 
  5.29, 24.4, 27.3, "", 3.32, 82.28, 0.944}, {"NLD", "Europe", "Netherlands", 
  "2020-10-26", 307831., 10365., 9373.429, 7134., 26., 43.714, 17965.175, 
  604.907, 547.038, 416.344, 1.517, 2.551, 1.17, 506., 29.53, 1743., 101.722, 
  "", "", "", "", "", "", "", "", 30417., 1.775, "", "", "people tested", "", 
  "", "", "", "", "", "", "", "", 62.04, 1.7134873*^7, 508.544, 43.2, 18.779, 
  11.881, 48472.545, "", 109.361, 5.29, 24.4, 27.3, "", 3.32, 82.28, 0.944}, 
 {"NLD", "Europe", "Netherlands", "2020-10-27", 318152., 10321., 9677.286, 
  7204., 70., 47.143, 18567.514, 602.339, 564.771, 420.429, 4.085, 2.751, 
  1.14, 529., 30.873, 1829., 106.741, "", "", "", "", "", "", "", "", 30051., 
  1.754, "", "", "people tested", "", "", "", "", "", "", "", "", "", 62.04, 
  1.7134873*^7, 508.544, 43.2, 18.779, 11.881, 48472.545, "", 109.361, 5.29, 
  24.4, 27.3, "", 3.32, 82.28, 0.944}, {"NLD", "Europe", "Netherlands", 
  "2020-10-28", 326308., 8156., 9585.857, 7265., 61., 47.286, 19043.503, 
  475.988, 559.436, 423.989, 3.56, 2.76, 1.11, 545., 31.806, 1831., 106.858, 
  "", "", "", "", "", "", "", "", 29684., 1.732, "", "", "people tested", "", 
  "", "", "", "", "", "", "", "", 62.04, 1.7134873*^7, 508.544, 43.2, 18.779, 
  11.881, 48472.545, "", 109.361, 5.29, 24.4, 27.3, "", 3.32, 82.28, 0.944}, 
 {"NLD", "Europe", "Netherlands", "2020-10-29", 336629., 10321., 9730.286, 
  7321., 56., 48.571, 19645.842, 602.339, 567.864, 427.257, 3.268, 2.835, 
  1.08, 553., 32.273, 1831., 106.858, "", "", "", "", "", "", "", "", 29318., 
  1.711, "", "", "people tested", "", "", "", "", "", "", "", "", "", 62.04, 
  1.7134873*^7, 508.544, 43.2, 18.779, 11.881, 48472.545, "", 109.361, 5.29, 
  24.4, 27.3, "", 3.32, 82.28, 0.944}, {"NLD", "Europe", "Netherlands", 
  "2020-10-30", 347801., 11172., 9893.571, 7408., 87., 54.571, 20297.845, 
  652.004, 577.394, 432.335, 5.077, 3.185, 1.05, 567., 33.09, 1818., 106.099, 
  "", "", "", "", "", "", "", "", 28952., 1.69, "", "", "people tested", "", 
  "", "", "", "", "", "", "", "", 62.04, 1.7134873*^7, 508.544, 43.2, 18.779, 
  11.881, 48472.545, "", 109.361, 5.29, 24.4, 27.3, "", 3.32, 82.28, 0.944}, 
 {"NLD", "Europe", "Netherlands", "2020-10-31", 357640., 9839., 10058.714, 
  7459., 51., 54., 20872.054, 574.209, 587.032, 435.311, 2.976, 3.151, 1.02, 
  584., 34.083, 1864., 108.784, "", "", "", "", "", "", "", "", 28585., 
  1.668, "", "", "people tested", "", "", "", "", "", "", "", "", "", 62.04, 
  1.7134873*^7, 508.544, 43.2, 18.779, 11.881, 48472.545, "", 109.361, 5.29, 
  24.4, 27.3, "", 3.32, 82.28, 0.944}, {"NLD", "Europe", "Netherlands", 
  "2020-11-01", 366351., 8711., 9840.714, 7498., 39., 55.714, 21380.433, 
  508.378, 574.309, 437.587, 2.276, 3.252, 0.98, 583., 34.024, 1910., 
  111.469, 333.689, 19.474, 1949.965, 113.801, "", 3.583113*^6, 209.112, "", 
  28219., 1.647, 0.157, 6.4, "people tested", "", "", "", "", "", "", "", "", 
  "", 62.04, 1.7134873*^7, 508.544, 43.2, 18.779, 11.881, 48472.545, "", 
  109.361, 5.29, 24.4, 27.3, "", 3.32, 82.28, 0.944}, 
 {"NLD", "Europe", "Netherlands", "2020-11-02", 374663., 8312., 9547.429, 
  7527., 29., 56.143, 21865.525, 485.093, 557.193, 439.28, 1.692, 3.277, 
  0.95, 587., 34.258, 1958., 114.27, "", "", "", "", "", "", "", "", 27556., 
  1.608, "", "", "people tested", "", "", "", "", "", "", "", "", "", 62.04, 
  1.7134873*^7, 508.544, 43.2, 18.779, 11.881, 48472.545, "", 109.361, 5.29, 
  24.4, 27.3, "", 3.32, 82.28, 0.944}, {"NLD", "Europe", "Netherlands", 
  "2020-11-03", 382440., 7777., 9184., 7640., 113., 62.286, 22319.395, 
  453.87, 535.983, 445.874, 6.595, 3.635, 0.91, 609., 35.542, 2044., 119.289, 
  "", "", "", "", "", "", "", "", 26893., 1.569, "", "", "people tested", "", 
  "", "", "", "", "", "", "", "", 62.04, 1.7134873*^7, 508.544, 43.2, 18.779, 
  11.881, 48472.545, "", 109.361, 5.29, 24.4, 27.3, "", 3.32, 82.28, 0.944}, 
 {"NLD", "Europe", "Netherlands", "2020-11-04", 390120., 7680., 9116., 7748., 
  108., 69., 22767.604, 448.209, 532.014, 452.177, 6.303, 4.027, 0.88, 612., 
  35.717, 1960., 114.387, "", "", "", "", "", "", "", "", 26230., 1.531, "", 
  "", "people tested", "", "", "", "", "", "", "", "", "", 65.74, 
  1.7134873*^7, 508.544, 43.2, 18.779, 11.881, 48472.545, "", 109.361, 5.29, 
  24.4, 27.3, "", 3.32, 82.28, 0.944}, {"NLD", "Europe", "Netherlands", 
  "2020-11-05", 397112., 6992., 8640.429, 7836., 88., 73.571, 23175.661, 
  408.057, 504.26, 457.313, 5.136, 4.294, 0.84, 607., 35.425, 1905., 111.177, 
  "", "", "", "", "", "", "", "", 25567., 1.492, "", "", "people tested", "", 
  "", "", "", "", "", "", "", "", 65.74, 1.7134873*^7, 508.544, 43.2, 18.779, 
  11.881, 48472.545, "", 109.361, 5.29, 24.4, 27.3, "", 3.32, 82.28, 0.944}, 
 {"NLD", "Europe", "Netherlands", "2020-11-06", 404392., 7280., 8084.429, 
  7954., 118., 78., 23600.525, 424.865, 471.811, 464.2, 6.887, 4.552, 0.81, 
  603., 35.191, 1842., 107.5, "", "", "", "", "", "", "", "", 24904., 1.453, 
  "", "", "people tested", "", "", "", "", "", "", "", "", "", 65.74, 
  1.7134873*^7, 508.544, 43.2, 18.779, 11.881, 48472.545, "", 109.361, 5.29, 
  24.4, 27.3, "", 3.32, 82.28, 0.944}, {"NLD", "Europe", "Netherlands", 
  "2020-11-07", 411107., 6715., 7638.143, 8028., 74., 81.286, 23992.416, 
  391.891, 445.766, 468.518, 4.319, 4.744, 0.79, 602., 35.133, 1782., 
  103.998, "", "", "", "", "", "", "", "", 24240., 1.415, "", "", 
  "people tested", "", "", "", "", "", "", "", "", "", 65.74, 1.7134873*^7, 
  508.544, 43.2, 18.779, 11.881, 48472.545, "", 109.361, 5.29, 24.4, 27.3, 
  "", 3.32, 82.28, 0.944}, {"NLD", "Europe", "Netherlands", "2020-11-08", 
  416806., 5699., 7207.857, 8072., 44., 82., 24325.013, 332.597, 420.654, 
  471.086, 2.568, 4.786, 0.78, 598., 34.9, 1697., 99.038, 281.519, 16.43, 
  1672.383, 97.601, "", 3.748154*^6, 218.744, "", 23577., 1.376, 0.138, 7.2, 
  "people tested", "", "", "", "", "", "", "", "", "", 65.74, 1.7134873*^7, 
  508.544, 43.2, 18.779, 11.881, 48472.545, "", 109.361, 5.29, 24.4, 27.3, 
  "", 3.32, 82.28, 0.944}, {"NLD", "Europe", "Netherlands", "2020-11-09", 
  421503., 4697., 6691.429, 8112., 40., 83.571, 24599.132, 274.119, 390.515, 
  473.42, 2.334, 4.877, 0.78, 600., 35.016, 1717., 100.205, "", "", "", "", 
  "", "", "", "", 23386., 1.365, "", "", "people tested", "", "", "", "", "", 
  "", "", "", "", 65.74, 1.7134873*^7, 508.544, 43.2, 18.779, 11.881, 
  48472.545, "", 109.361, 5.29, 24.4, 27.3, "", 3.32, 82.28, 0.944}, 
 {"NLD", "Europe", "Netherlands", "2020-11-10", 426227., 4724., 6255.286, 
  8211., 99., 81.571, 24874.827, 275.695, 365.062, 479.198, 5.778, 4.761, 
  0.78, 598., 34.9, 1697., 99.038, "", "", "", "", "", "", "", "", 23194., 
  1.354, "", "", "people tested", "", "", "", "", "", "", "", "", "", 65.74, 
  1.7134873*^7, 508.544, 43.2, 18.779, 11.881, 48472.545, "", 109.361, 5.29, 
  24.4, 27.3, "", 3.32, 82.28, 0.944}, {"NLD", "Europe", "Netherlands", 
  "2020-11-11", 431696., 5469., 5939.429, 8286., 75., 76.857, 25194.001, 
  319.174, 346.628, 483.575, 4.377, 4.485, 0.8, 606., 35.366, 1671., 97.52, 
  "", "", "", "", "", "", "", "", 23003., 1.342, "", "", "people tested", "", 
  "", "", "", "", "", "", "", "", 65.74, 1.7134873*^7, 508.544, 43.2, 18.779, 
  11.881, 48472.545, "", 109.361, 5.29, 24.4, 27.3, "", 3.32, 82.28, 0.944}, 
 {"NLD", "Europe", "Netherlands", "2020-11-12", 437376., 5680., 5752., 8375., 
  89., 77., 25525.488, 331.488, 335.69, 488.769, 5.194, 4.494, 0.81, 595., 
  34.725, 1606., 93.727, "", "", "", "", "", "", "", "", 22811., 1.331, "", 
  "", "people tested", "", "", "", "", "", "", "", "", "", 65.74, 
  1.7134873*^7, 508.544, 43.2, 18.779, 11.881, 48472.545, "", 109.361, 5.29, 
  24.4, 27.3, "", 3.32, 82.28, 0.944}, {"NLD", "Europe", "Netherlands", 
  "2020-11-13", 443533., 6157., 5591.571, 8430., 55., 68., 25884.814, 
  359.326, 326.327, 491.979, 3.21, 3.969, 0.82, 609., 35.542, 1572., 91.743, 
  "", "", "", "", "", "", "", "", 22619., 1.32, "", "", "people tested", "", 
  "", "", "", "", "", "", "", "", 65.74, 1.7134873*^7, 508.544, 43.2, 18.779, 
  11.881, 48472.545, "", 109.361, 5.29, 24.4, 27.3, "", 3.32, 82.28, 0.944}, 
 {"NLD", "Europe", "Netherlands", "2020-11-14", 449501., 5968., 5484.857, 
  8516., 86., 69.714, 26233.11, 348.296, 320.099, 496.998, 5.019, 4.069, 
  0.83, 595., 34.725, 1530., 89.292, "", "", "", "", "", "", "", "", 22428., 
  1.309, "", "", "people tested", "", "", "", "", "", "", "", "", "", 65.74, 
  1.7134873*^7, 508.544, 43.2, 18.779, 11.881, 48472.545, "", 109.361, 5.29, 
  24.4, 27.3, "", 3.32, 82.28, 0.944}, {"NLD", "Europe", "Netherlands", 
  "2020-11-15", 454961., 5460., 5450.714, 8559., 43., 69.571, 26551.758, 
  318.648, 318.106, 499.508, 2.51, 4.06, 0.84, 586., 34.199, 1509., 88.066, 
  238.209, 13.902, 1472.563, 85.94, "", 3.903807*^6, 227.828, "", 22236., 
  1.298, 0.131, 7.6, "people tested", "", "", "", "", "", "", "", "", "", 
  65.74, 1.7134873*^7, 508.544, 43.2, 18.779, 11.881, 48472.545, "", 109.361, 
  5.29, 24.4, 27.3, "", 3.32, 82.28, 0.944}, {"NLD", "Europe", "Netherlands", 
  "2020-11-16", 459837., 4876., 5476.286, 8603., 44., 70.143, 26836.324, 
  284.566, 319.599, 502.076, 2.568, 4.094, 0.86, 573., 33.441, 1557., 90.867, 
  "", "", "", "", "", "", "", "", 22466., 1.311, "", "", "people tested", "", 
  "", "", "", "", "", "", "", "", 65.74, 1.7134873*^7, 508.544, 43.2, 18.779, 
  11.881, 48472.545, "", 109.361, 5.29, 24.4, 27.3, "", 3.32, 82.28, 0.944}, 
 {"NLD", "Europe", "Netherlands", "2020-11-17", 464205., 4368., 5425.429, 
  8689., 86., 68.286, 27091.243, 254.919, 316.631, 507.095, 5.019, 3.985, 
  0.87, 576., 33.616, 1570., 91.626, "", "", "", "", "", "", "", "", 22696., 
  1.325, "", "", "people tested", "", "", "", "", "", "", "", "", "", 65.74, 
  1.7134873*^7, 508.544, 43.2, 18.779, 11.881, 48472.545, "", 109.361, 5.29, 
  24.4, 27.3, "", 3.32, 82.28, 0.944}, {"NLD", "Europe", "Netherlands", 
  "2020-11-18", 468900., 4695., 5314.857, 8772., 83., 69.429, 27365.245, 
  274.003, 310.178, 511.938, 4.844, 4.052, 0.88, 559., 32.624, 1528., 89.175, 
  "", "", "", "", "", "", "", "", 22926., 1.338, "", "", "people tested", "", 
  "", "", "", "", "", "", "", "", 65.74, 1.7134873*^7, 508.544, 43.2, 18.779, 
  11.881, 48472.545, "", 109.361, 5.29, 24.4, 27.3, "", 3.32, 82.28, 0.944}, 
 {"NLD", "Europe", "Netherlands", "2020-11-19", 474641., 5741., 5323.571, 
  8846., 74., 67.286, 27700.293, 335.048, 310.686, 516.257, 4.319, 3.927, 
  0.9, 555., 32.39, 1475., 86.082, "", "", "", "", "", "", "", "", 23155., 
  1.351, "", "", "people tested", "", "", "", "", "", "", "", "", "", 65.74, 
  1.7134873*^7, 508.544, 43.2, 18.779, 11.881, 48472.545, "", 109.361, 5.29, 
  24.4, 27.3, "", 3.32, 82.28, 0.944}, {"NLD", "Europe", "Netherlands", 
  "2020-11-20", 480649., 6008., 5302.286, 8898., 52., 66.857, 28050.923, 
  350.63, 309.444, 519.292, 3.035, 3.902, 0.92, 547., 31.923, 1414., 82.522, 
  "", "", "", "", "", "", "", "", 23385., 1.365, "", "", "people tested", "", 
  "", "", "", "", "", "", "", "", 65.74, 1.7134873*^7, 508.544, 43.2, 18.779, 
  11.881, 48472.545, "", 109.361, 5.29, 24.4, 27.3, "", 3.32, 82.28, 0.944}, 
 {"NLD", "Europe", "Netherlands", "2020-11-21", 486820., 6171., 5331.286, 
  8946., 48., 61.429, 28411.066, 360.143, 311.137, 522.093, 2.801, 3.585, 
  0.93, 550., 32.098, 1352., 78.903, "", "", "", "", "", "", "", "", 23615., 
  1.378, "", "", "people tested", "", "", "", "", "", "", "", "", "", 65.74, 
  1.7134873*^7, 508.544, 43.2, 18.779, 11.881, 48472.545, "", 109.361, 5.29, 
  24.4, 27.3, "", 3.32, 82.28, 0.944}, {"NLD", "Europe", "Netherlands", 
  "2020-11-22", 492293., 5473., 5333.143, 8967., 21., 58.286, 28730.473, 
  319.407, 311.245, 523.319, 1.226, 3.402, 0.93, 540., 31.515, 1393., 81.296, 
  206.71, 12.064, 1292.43, 75.427, "", 4.07072*^6, 237.569, "", 23845., 
  1.392, 0.116, 8.6, "people tested", "", "", "", "", "", "", "", "", "", 
  56.48, 1.7134873*^7, 508.544, 43.2, 18.779, 11.881, 48472.545, "", 109.361, 
  5.29, 24.4, 27.3, "", 3.32, 82.28, 0.944}, {"NLD", "Europe", "Netherlands", 
  "2020-11-23", 497501., 5208., 5380.571, 9021., 54., 59.714, 29034.414, 
  303.942, 314.013, 526.47, 3.151, 3.485, 0.93, 536., 31.281, 1432., 83.572, 
  "", "", "", "", "", "", "", "", 23799., 1.389, "", "", "people tested", "", 
  "", "", "", "", "", "", "", "", 56.48, 1.7134873*^7, 508.544, 43.2, 18.779, 
  11.881, 48472.545, "", 109.361, 5.29, 24.4, 27.3, "", 3.32, 82.28, 0.944}, 
 {"NLD", "Europe", "Netherlands", "2020-11-24", 501503., 4002., 5328.286, 
  9111., 90., 60.286, 29267.973, 233.559, 310.961, 531.723, 5.252, 3.518, 
  0.93, 526., 30.698, 1399., 81.646, "", "", "", "", "", "", "", "", 23754., 
  1.386, "", "", "people tested", "", "", "", "", "", "", "", "", "", 56.48, 
  1.7134873*^7, 508.544, 43.2, 18.779, 11.881, 48472.545, "", 109.361, 5.29, 
  24.4, 27.3, "", 3.32, 82.28, 0.944}, {"NLD", "Europe", "Netherlands", 
  "2020-11-25", 506557., 5054., 5379.571, 9185., 74., 59., 29562.927, 
  294.954, 313.955, 536.041, 4.319, 3.443, 0.93, 529., 30.873, 1310., 76.452, 
  "", "", "", "", "", "", "", "", 23708., 1.384, "", "", "people tested", "", 
  "", "", "", "", "", "", "", "", 56.48, 1.7134873*^7, 508.544, 43.2, 18.779, 
  11.881, 48472.545, "", 109.361, 5.29, 24.4, 27.3, "", 3.32, 82.28, 0.944}, 
 {"NLD", "Europe", "Netherlands", "2020-11-26", 511162., 4605., 5217.286, 
  9260., 75., 59.143, 29831.677, 268.75, 304.483, 540.418, 4.377, 3.452, 
  0.93, 524., 30.581, 1257., 73.359, "", "", "", "", "", "", "", "", 23663., 
  1.381, "", "", "people tested", "", "", "", "", "", "", "", "", "", 56.48, 
  1.7134873*^7, 508.544, 43.2, 18.779, 11.881, 48472.545, "", 109.361, 5.29, 
  24.4, 27.3, "", 3.32, 82.28, 0.944}, {"NLD", "Europe", "Netherlands", 
  "2020-11-27", 517045., 5883., 5199.429, 9343., 83., 63.571, 30175.012, 
  343.335, 303.441, 545.262, 4.844, 3.71, 0.94, 518., 30.231, 1251., 73.009, 
  "", "", "", "", "", "", "", "", 23617., 1.378, "", "", "people tested", "", 
  "", "", "", "", "", "", "", "", 56.48, 1.7134873*^7, 508.544, 43.2, 18.779, 
  11.881, 48472.545, "", 109.361, 5.29, 24.4, 27.3, "", 3.32, 82.28, 0.944}, 
 {"NLD", "Europe", "Netherlands", "2020-11-28", 521639., 4594., 4974.143, 
  9403., 60., 65.286, 30443.12, 268.108, 290.294, 548.764, 3.502, 3.81, 0.95, 
  511., 29.822, 1200., 70.033, "", "", "", "", "", "", "", "", 23572., 1.376, 
  "", "", "people tested", "", "", "", "", "", "", "", "", "", 56.48, 
  1.7134873*^7, 508.544, 43.2, 18.779, 11.881, 48472.545, "", 109.361, 5.29, 
  24.4, 27.3, "", 3.32, 82.28, 0.944}, {"NLD", "Europe", "Netherlands", 
  "2020-11-29", 527336., 5697., 5006.143, 9426., 23., 65.571, 30775.6, 
  332.48, 292.161, 550.106, 1.342, 3.827, 0.97, 506., 29.53, 1194., 69.682, 
  184.07, 10.742, 1108.36, 64.684, "", 4.235402*^6, 247.18, "", 23526., 
  1.373, 0.106, 9.4, "people tested", "", "", "", "", "", "", "", "", "", 
  56.48, 1.7134873*^7, 508.544, 43.2, 18.779, 11.881, 48472.545, "", 109.361, 
  5.29, 24.4, 27.3, "", 3.32, 82.28, 0.944}, {"NLD", "Europe", "Netherlands", 
  "2020-11-30", 531930., 4594., 4918.429, 9453., 27., 61.714, 31043.708, 
  268.108, 287.042, 551.682, 1.576, 3.602, 0.99, 481., 28.071, 1240., 72.367, 
  "", "", "", "", "", "", "", "", 24029., 1.402, "", "", "people tested", "", 
  "", "", "", "", "", "", "", "", 56.48, 1.7134873*^7, 508.544, 43.2, 18.779, 
  11.881, 48472.545, "", 109.361, 5.29, 24.4, 27.3, "", 3.32, 82.28, 0.944}, 
 {"NLD", "Europe", "Netherlands", "2020-12-01", 536129., 4199., 4946.571, 
  9518., 65., 58.143, 31288.764, 245.056, 288.684, 555.475, 3.793, 3.393, 
  1.02, 478., 27.896, 1205., 70.324, "", "", "", "", "", "", "", "", 24532., 
  1.432, "", "", "people tested", "", "", "", "", "", "", "", "", "", 56.48, 
  1.7134873*^7, 508.544, 43.2, 18.779, 11.881, 48472.545, "", 109.361, 5.29, 
  24.4, 27.3, "", 3.32, 82.28, 0.944}, {"NLD", "Europe", "Netherlands", 
  "2020-12-02", 541238., 5109., 4954.429, 9584., 66., 57., 31586.928, 
  298.164, 289.143, 559.327, 3.852, 3.327, 1.05, 475., 27.721, 1131., 66.006, 
  "", "", "", "", "", "", "", "", 25035., 1.461, "", "", "people tested", "", 
  "", "", "", "", "", "", "", "", 56.48, 1.7134873*^7, 508.544, 43.2, 18.779, 
  11.881, 48472.545, "", 109.361, 5.29, 24.4, 27.3, "", 3.32, 82.28, 0.944}, 
 {"NLD", "Europe", "Netherlands", "2020-12-03", 546982., 5744., 5117.143, 
  9645., 61., 55., 31922.151, 335.223, 298.639, 562.887, 3.56, 3.21, 1.08, 
  458., 26.729, 1137., 66.356, "", "", "", "", "", "", "", "", 25538., 1.49, 
  "", "", "people tested", "", "", "", "", "", "", "", "", "", 56.48, 
  1.7134873*^7, 508.544, 43.2, 18.779, 11.881, 48472.545, "", 109.361, 5.29, 
  24.4, 27.3, "", 3.32, 82.28, 0.944}, {"NLD", "Europe", "Netherlands", 
  "2020-12-04", 553040., 6058., 5142.143, 9704., 59., 51.571, 32275.699, 
  353.548, 300.098, 566.33, 3.443, 3.01, 1.11, 473., 27.605, 1152., 67.231, 
  "", "", "", "", "", "", "", "", 26041., 1.52, "", "", "people tested", "", 
  "", "", "", "", "", "", "", "", 56.48, 1.7134873*^7, 508.544, 43.2, 18.779, 
  11.881, 48472.545, "", 109.361, 5.29, 24.4, 27.3, "", 3.32, 82.28, 0.944}, 
 {"NLD", "Europe", "Netherlands", "2020-12-05", 559716., 6676., 5439.571, 
  9743., 39., 48.571, 32665.314, 389.615, 317.456, 568.606, 2.276, 2.835, 
  1.15, 472., 27.546, 1130., 65.947, "", "", "", "", "", "", "", "", 26544., 
  1.549, "", "", "people tested", "", "", "", "", "", "", "", "", "", 56.48, 
  1.7134873*^7, 508.544, 43.2, 18.779, 11.881, 48472.545, "", 109.361, 5.29, 
  24.4, 27.3, "", 3.32, 82.28, 0.944}, {"NLD", "Europe", "Netherlands", 
  "2020-12-06", 566628., 6912., 5613.143, 9768., 25., 48.857, 33068.701, 
  403.388, 327.586, 570.066, 1.459, 2.851, 1.18, 469., 27.371, 1172., 68.399, 
  196.867, 11.489, 1155.608, 67.442, "", 4.424735*^6, 258.23, "", 27048., 
  1.579, 0.108, 9.3, "people tested", "", "", "", "", "", "", "", "", "", 
  56.48, 1.7134873*^7, 508.544, 43.2, 18.779, 11.881, 48472.545, "", 109.361, 
  5.29, 24.4, 27.3, "", 3.32, 82.28, 0.944}, {"NLD", "Europe", "Netherlands", 
  "2020-12-07", 573750., 7122., 5974.286, 9786., 18., 47.571, 33484.345, 
  415.644, 348.662, 571.116, 1.05, 2.776, 1.21, 470., 27.429, 1190., 69.449, 
  "", "", "", "", "", "", "", "", 28278., 1.65, "", "", "people tested", "", 
  "", "", "", "", "", "", "", "", 56.48, 1.7134873*^7, 508.544, 43.2, 18.779, 
  11.881, 48472.545, "", 109.361, 5.29, 24.4, 27.3, "", 3.32, 82.28, 0.944}, 
 {"NLD", "Europe", "Netherlands", "2020-12-08", 579997., 6247., 6266.857, 
  9857., 71., 48.429, 33848.923, 364.578, 365.737, 575.26, 4.144, 2.826, 
  1.23, 464., 27.079, 1236., 72.134, "", "", "", "", "", "", "", "", 29508., 
  1.722, "", "", "people tested", "", "", "", "", "", "", "", "", "", 56.48, 
  1.7134873*^7, 508.544, 43.2, 18.779, 11.881, 48472.545, "", 109.361, 5.29, 
  24.4, 27.3, "", 3.32, 82.28, 0.944}, {"NLD", "Europe", "Netherlands", 
  "2020-12-09", 586643., 6646., 6486.429, 9923., 66., 48.429, 34236.787, 
  387.864, 378.551, 579.111, 3.852, 2.826, 1.24, 473., 27.605, 1211., 70.675, 
  "", "", "", "", "", "", "", "", 30739., 1.794, "", "", "people tested", "", 
  "", "", "", "", "", "", "", "", 56.48, 1.7134873*^7, 508.544, 43.2, 18.779, 
  11.881, 48472.545, "", 109.361, 5.29, 24.4, 27.3, "", 3.32, 82.28, 0.944}, 
 {"NLD", "Europe", "Netherlands", "2020-12-10", 595473., 8830., 6927.286, 
  9985., 62., 48.571, 34752.111, 515.323, 404.28, 582.73, 3.618, 2.835, 1.25, 
  469., 27.371, 1179., 68.807, "", "", "", "", "", "", "", "", 31969., 1.866, 
  "", "", "people tested", "", "", "", "", "", "", "", "", "", 56.48, 
  1.7134873*^7, 508.544, 43.2, 18.779, 11.881, 48472.545, "", 109.361, 5.29, 
  24.4, 27.3, "", 3.32, 82.28, 0.944}, {"NLD", "Europe", "Netherlands", 
  "2020-12-11", 604452., 8979., 7344.571, 10051., 66., 49.571, 35276.13, 
  524.019, 428.633, 586.582, 3.852, 2.893, 1.27, 472., 27.546, 1209., 70.558, 
  "", "", "", "", "", "", "", "", 33199., 1.938, "", "", "people tested", "", 
  "", "", "", "", "", "", "", "", 56.48, 1.7134873*^7, 508.544, 43.2, 18.779, 
  11.881, 48472.545, "", 109.361, 5.29, 24.4, 27.3, "", 3.32, 82.28, 0.944}, 
 {"NLD", "Europe", "Netherlands", "2020-12-12", 613630., 9178., 7702., 
  10104., 53., 51.571, 35811.762, 535.633, 449.493, 589.675, 3.093, 3.01, 
  1.27, 481., 28.071, 1242., 72.484, "", "", "", "", "", "", "", "", 34430., 
  2.009, "", "", "people tested", "", "", "", "", "", "", "", "", "", 56.48, 
  1.7134873*^7, 508.544, 43.2, 18.779, 11.881, 48472.545, "", 109.361, 5.29, 
  24.4, 27.3, "", 3.32, 82.28, 0.944}, {"NLD", "Europe", "Netherlands", 
  "2020-12-13", 623567., 9937., 8134.143, 10134., 30., 52.286, 36391.691, 
  579.928, 474.713, 591.425, 1.751, 3.051, 1.27, 497., 29.005, 1270., 74.118, 
  223.444, 13.04, 1377.083, 80.367, "", 4.674355*^6, 272.798, "", 35660., 
  2.081, 0.119, 8.4, "people tested", "", "", "", "", "", "", "", "", "", 
  56.48, 1.7134873*^7, 508.544, 43.2, 18.779, 11.881, 48472.545, "", 109.361, 
  5.29, 24.4, 27.3, "", 3.32, 82.28, 0.944}, {"NLD", "Europe", "Netherlands", 
  "2020-12-14", 632085., 8518., 8333.571, 10168., 34., 54.571, 36888.806, 
  497.115, 486.352, 593.41, 1.984, 3.185, 1.27, 503., 29.355, 1369., 79.896, 
  "", "", "", "", "", "", "", "", 36083., 2.106, "", "", "people tested", "", 
  "", "", "", "", "", "", "", "", 56.48, 1.7134873*^7, 508.544, 43.2, 18.779, 
  11.881, 48472.545, "", 109.361, 5.29, 24.4, 27.3, "", 3.32, 82.28, 0.944}, 
 {"NLD", "Europe", "Netherlands", "2020-12-15", 638801., 6716., 8400.571, 
  10254., 86., 56.714, 37280.755, 391.949, 490.262, 598.429, 5.019, 3.31, 
  1.27, 524., 30.581, 1430., 83.456, "", "", "", "", "", "", "", "", 36506., 
  2.131, "", "", "people tested", "", "", "", "", "", "", "", "", "", 71.3, 
  1.7134873*^7, 508.544, 43.2, 18.779, 11.881, 48472.545, "", 109.361, 5.29, 
  24.4, 27.3, "", 3.32, 82.28, 0.944}, {"NLD", "Europe", "Netherlands", 
  "2020-12-16", 650072., 11271., 9061.286, 10333., 79., 58.571, 37938.536, 
  657.781, 528.821, 603.039, 4.61, 3.418, 1.29, 526., 30.698, 1438., 83.922, 
  "", "", "", "", "", "", "", "", 36929., 2.155, "", "", "people tested", "", 
  "", "", "", "", "", "", "", "", 78.7, 1.7134873*^7, 508.544, 43.2, 18.779, 
  11.881, 48472.545, "", 109.361, 5.29, 24.4, 27.3, "", 3.32, 82.28, 0.944}, 
 {"NLD", "Europe", "Netherlands", "2020-12-17", 662943., 12871., 9638.571, 
  10408., 75., 60.429, 38689.694, 751.158, 562.512, 607.416, 4.377, 3.527, 
  1.29, 536., 31.281, 1467., 85.615, "", "", "", "", "", "", "", "", 37352., 
  2.18, "", "", "people tested", "", "", "", "", "", "", "", "", "", 78.7, 
  1.7134873*^7, 508.544, 43.2, 18.779, 11.881, 48472.545, "", 109.361, 5.29, 
  24.4, 27.3, "", 3.32, 82.28, 0.944}, {"NLD", "Europe", "Netherlands", 
  "2020-12-18", 674967., 12024., 10073.571, 10492., 84., 63., 39391.421, 
  701.727, 587.899, 612.319, 4.902, 3.677, 1.27, 549., 32.04, 1485., 86.665, 
  "", "", "", "", "", "", "", "", 37775., 2.205, "", "", "people tested", "", 
  "", "", "", "", "", "", "", "", 78.7, 1.7134873*^7, 508.544, 43.2, 18.779, 
  11.881, 48472.545, "", 109.361, 5.29, 24.4, 27.3, "", 3.32, 82.28, 0.944}, 
 {"NLD", "Europe", "Netherlands", "2020-12-19", 687250., 12283., 10517.143, 
  10546., 54., 63.143, 40108.263, 716.842, 613.786, 615.47, 3.151, 3.685, 
  1.25, 560., 32.682, 1505., 87.833, "", "", "", "", "", "", "", "", 38198., 
  2.229, "", "", "people tested", "", "", "", "", "", "", "", "", "", 78.7, 
  1.7134873*^7, 508.544, 43.2, 18.779, 11.881, 48472.545, "", 109.361, 5.29, 
  24.4, 27.3, "", 3.32, 82.28, 0.944}, {"NLD", "Europe", "Netherlands", 
  "2020-12-20", 700322., 13072., 10965., 10578., 32., 63.429, 40871.152, 
  762.889, 639.923, 617.338, 1.868, 3.702, 1.22, 580., 33.849, 1533., 89.467, 
  283.488, 16.545, 1705.85, 99.554, "", 4.944698*^6, 288.575, "", 38620., 
  2.254, 0.132, 7.6, "people tested", "", "", "", "", "", "", "", "", "", 
  78.7, 1.7134873*^7, 508.544, 43.2, 18.779, 11.881, 48472.545, "", 109.361, 
  5.29, 24.4, 27.3, "", 3.32, 82.28, 0.944}, {"NLD", "Europe", "Netherlands", 
  "2020-12-21", 711540., 11218., 11350.714, 10606., 28., 62.571, 41525.84, 
  654.688, 662.434, 618.972, 1.634, 3.652, 1.18, 586., 34.199, 1576., 91.976, 
  "", "", "", "", "", "", "", "", 37892., 2.211, "", "", "people tested", "", 
  "", "", "", "", "", "", "", "", 78.7, 1.7134873*^7, 508.544, 43.2, 18.779, 
  11.881, 48472.545, "", 109.361, 5.29, 24.4, 27.3, "", 3.32, 82.28, 0.944}, 
 {"NLD", "Europe", "Netherlands", "2020-12-22", 721429., 9889., 11804., 
  10720., 114., 66.571, 42102.967, 577.127, 688.888, 625.625, 6.653, 3.885, 
  1.13, 586., 34.199, 1703., 99.388, "", "", "", "", "", "", "", "", 37163., 
  2.169, "", "", "people tested", "", "", "", "", "", "", "", "", "", 78.7, 
  1.7134873*^7, 508.544, 43.2, 18.779, 11.881, 48472.545, "", 109.361, 5.29, 
  24.4, 27.3, "", 3.32, 82.28, 0.944}, {"NLD", "Europe", "Netherlands", 
  "2020-12-23", 731902., 10473., 11690., 10825., 105., 70.286, 42714.177, 
  611.21, 682.234, 631.753, 6.128, 4.102, 1.08, 608., 35.483, 1686., 98.396, 
  "", "", "", "", "", "", "", "", 36434., 2.126, "", "", "people tested", "", 
  "", "", "", "", "", "", "", "", 78.7, 1.7134873*^7, 508.544, 43.2, 18.779, 
  11.881, 48472.545, "", 109.361, 5.29, 24.4, 27.3, "", 3.32, 82.28, 0.944}, 
 {"NLD", "Europe", "Netherlands", "2020-12-24", 743493., 11591., 11507.143, 
  10914., 89., 72.286, 43390.634, 676.457, 671.563, 636.947, 5.194, 4.219, 
  1.04, 596., 34.783, 1712., 99.913, "", "", "", "", "", "", "", "", 35705., 
  2.084, "", "", "people tested", "", "", "", "", "", "", "", "", "", 78.7, 
  1.7134873*^7, 508.544, 43.2, 18.779, 11.881, 48472.545, "", 109.361, 5.29, 
  24.4, 27.3, "", 3.32, 82.28, 0.944}, {"NLD", "Europe", "Netherlands", 
  "2020-12-25", 755038., 11545., 11438.714, 11015., 101., 74.714, 44064.406, 
  673.772, 667.569, 642.841, 5.894, 4.36, 1., 600., 35.016, 1704., 99.446, 
  "", "", "", "", "", "", "", "", 34977., 2.041, "", "", "people tested", "", 
  "", "", "", "", "", "", "", "", 78.7, 1.7134873*^7, 508.544, 43.2, 18.779, 
  11.881, 48472.545, "", 109.361, 5.29, 24.4, 27.3, "", 3.32, 82.28, 0.944}, 
 {"NLD", "Europe", "Netherlands", "2020-12-26", 764907., 9869., 11093.857, 
  11062., 47., 73.714, 44640.366, 575.96, 647.443, 645.584, 2.743, 4.302, 
  0.97, 615., 35.892, 1734., 101.197, "", "", "", "", "", "", "", "", 34248., 
  1.999, "", "", "people tested", "", "", "", "", "", "", "", "", "", 78.7, 
  1.7134873*^7, 508.544, 43.2, 18.779, 11.881, 48472.545, "", 109.361, 5.29, 
  24.4, 27.3, "", 3.32, 82.28, 0.944}, {"NLD", "Europe", "Netherlands", 
  "2020-12-27", 774009., 9102., 10526.714, 11090., 28., 73.143, 45171.563, 
  531.197, 614.344, 647.218, 1.634, 4.269, 0.94, 631., 36.825, 1797., 
  104.874, 288.41, 16.832, 1950.949, 113.858, "", 5.179331*^6, 302.268, "", 
  33519., 1.956, 0.132, 7.6, "people tested", "", "", "", "", "", "", "", "", 
  "", 78.7, 1.7134873*^7, 508.544, 43.2, 18.779, 11.881, 48472.545, "", 
  109.361, 5.29, 24.4, 27.3, "", 3.32, 82.28, 0.944}, 
 {"NLD", "Europe", "Netherlands", "2020-12-28", 781467., 7458., 9989.571, 
  11135., 45., 75.571, 45606.816, 435.253, 582.997, 649.844, 2.626, 4.41, 
  0.92, 658., 38.401, 1922., 112.169, "", "", "", "", "", "", "", "", 32943., 
  1.923, "", "", "people tested", "", "", "", "", "", "", "", "", "", 78.7, 
  1.7134873*^7, 508.544, 43.2, 18.779, 11.881, 48472.545, "", 109.361, 5.29, 
  24.4, 27.3, "", 3.32, 82.28, 0.944}, {"NLD", "Europe", "Netherlands", 
  "2020-12-29", 789059., 7592., 9661.429, 11305., 170., 83.571, 46049.889, 
  443.073, 563.846, 659.766, 9.921, 4.877, 0.92, 684., 39.919, 2077., 
  121.215, "", "", "", "", "", "", "", "", 32368., 1.889, "", "", 
  "people tested", "", "", "", "", "", "", "", "", "", 78.7, 1.7134873*^7, 
  508.544, 43.2, 18.779, 11.881, 48472.545, "", 109.361, 5.29, 24.4, 27.3, 
  "", 3.32, 82.28, 0.944}, {"NLD", "Europe", "Netherlands", "2020-12-30", 
  798592., 9533., 9527.143, 11417., 112., 84.571, 46606.24, 556.351, 556.009, 
  666.302, 6.536, 4.936, 0.91, 712., 41.553, 2002., 116.838, "", "", "", "", 
  "", "", "", "", 31792., 1.855, "", "", "people tested", "", "", "", "", "", 
  "", "", "", "", 78.7, 1.7134873*^7, 508.544, 43.2, 18.779, 11.881, 
  48472.545, "", 109.361, 5.29, 24.4, 27.3, "", 3.32, 82.28, 0.944}, 
 {"NLD", "Europe", "Netherlands", "2020-12-31", 808382., 9790., 9269.857, 
  11525., 108., 87.286, 47177.589, 571.349, 540.994, 672.605, 6.303, 5.094, 
  0.89, 724., 42.253, 2104., 122.791, "", "", "", "", "", "", "", "", 31216., 
  1.822, "", "", "people tested", "", "", "", "", "", "", "", "", "", 78.7, 
  1.7134873*^7, 508.544, 43.2, 18.779, 11.881, 48472.545, "", 109.361, 5.29, 
  24.4, 27.3, "", 3.32, 82.28, 0.944}, {"NLD", "Europe", "Netherlands", 
  "2021-01-01", 816616., 8234., 8796.857, 11624., 99., 87., 47658.13, 480.54, 
  513.389, 678.383, 5.778, 5.077, 0.87, 703., 41.027, 1957., 114.212, "", "", 
  "", "", "", "", "", "", 30640., 1.788, "", "", "people tested", "", "", "", 
  "", "", "", "", "", "", 78.7, 1.7134873*^7, 508.544, 43.2, 18.779, 11.881, 
  48472.545, "", 109.361, 5.29, 24.4, 27.3, "", 3.32, 82.28, 0.944}, 
 {"NLD", "Europe", "Netherlands", "2021-01-02", 825249., 8633., 8620.286, 
  11660., 36., 85.429, 48161.956, 503.826, 503.084, 680.484, 2.101, 4.986, 
  0.87, 698., 40.736, 2005., 117.013, "", "", "", "", "", "", "", "", 30065., 
  1.755, "", "", "people tested", "", "", "", "", "", "", "", "", "", 78.7, 
  1.7134873*^7, 508.544, 43.2, 18.779, 11.881, 48472.545, "", 109.361, 5.29, 
  24.4, 27.3, "", 3.32, 82.28, 0.944}, {"NLD", "Europe", "Netherlands", 
  "2021-01-03", 832702., 7453., 8384.714, 11707., 47., 88.143, 48596.917, 
  434.961, 489.336, 683.227, 2.743, 5.144, 0.87, 704., 41.086, 2006., 
  117.071, 329.752, 19.244, 1952.918, 113.973, "", 5.385754*^6, 314.315, "", 
  29489., 1.721, 0.134, 7.5, "people tested", "", "", "", "", "", "", "", "", 
  "", 78.7, 1.7134873*^7, 508.544, 43.2, 18.779, 11.881, 48472.545, "", 
  109.361, 5.29, 24.4, 27.3, "", 3.32, 82.28, 0.944}, 
 {"NLD", "Europe", "Netherlands", "2021-01-04", 839316., 6614., 8264.143, 
  11770., 63., 90.714, 48982.913, 385.996, 482.3, 686.903, 3.677, 5.294, 
  0.87, 715., 41.728, 2130., 124.308, "", "", "", "", "", "", "", "", 29503., 
  1.722, "", "", "people tested", "", "", "", "", "", "", "", "", "", 78.7, 
  1.7134873*^7, 508.544, 43.2, 18.779, 11.881, 48472.545, "", 109.361, 5.29, 
  24.4, 27.3, "", 3.32, 82.28, 0.944}, {"NLD", "Europe", "Netherlands", 
  "2021-01-05", 845822., 6506., 8109., 11922., 152., 88.143, 49362.607, 
  379.694, 473.245, 695.774, 8.871, 5.144, 0.87, 731., 42.662, 2159., 126., 
  "", "", "", "", "", "", "", "", 29518., 1.723, "", "", "people tested", "", 
  "", "", "", "", "", "", "", "", 78.7, 1.7134873*^7, 508.544, 43.2, 18.779, 
  11.881, 48472.545, "", 109.361, 5.29, 24.4, 27.3, "", 3.32, 82.28, 0.944}, 
 {"NLD", "Europe", "Netherlands", "2021-01-06", 853060., 7238., 7781.143, 
  12096., 174., 97., 49785.02, 422.413, 454.111, 705.929, 10.155, 5.661, 
  0.88, 704., 41.086, 2131., 124.366, "", "", "", "", "", "", "", "", 29532., 
  1.724, "", "", "people tested", "", "", "", "", "", "", "", "", "", 78.7, 
  1.7134873*^7, 508.544, 43.2, 18.779, 11.881, 48472.545, "", 109.361, 5.29, 
  24.4, 27.3, "", 3.32, 82.28, 0.944}, {"NLD", "Europe", "Netherlands", 
  "2021-01-07", 862805., 9745., 7774.714, 12182., 86., 93.857, 50353.744, 
  568.723, 453.736, 710.948, 5.019, 5.478, 0.88, 712., 41.553, 2052., 
  119.756, "", "", "", "", "", "", "", "", 29546., 1.724, "", "", 
  "people tested", "", "", "", "", "", "", "", "", "", 78.7, 1.7134873*^7, 
  508.544, 43.2, 18.779, 11.881, 48472.545, "", 109.361, 5.29, 24.4, 27.3, 
  "", 3.32, 82.28, 0.944}, {"NLD", "Europe", "Netherlands", "2021-01-08", 
  871063., 8258., 7778.143, 12269., 87., 92.143, 50835.685, 481.941, 453.936, 
  716.025, 5.077, 5.378, 0.87, 708., 41.319, 1936., 112.986, "", "", "", "", 
  "", "", "", "", 29561., 1.725, "", "", "people tested", "", "", "", "", "", 
  "", "", "", "", 78.7, 1.7134873*^7, 508.544, 43.2, 18.779, 11.881, 
  48472.545, "", 109.361, 5.29, 24.4, 27.3, "", 3.32, 82.28, 0.944}, 
 {"NLD", "Europe", "Netherlands", "2021-01-09", 878443., 7380., 7599.143, 
  12406., 137., 106.571, 51266.385, 430.701, 443.49, 724.021, 7.995, 6.22, 
  0.86, 700., 40.852, 1874., 109.368, "", "", "", "", "", "", "", "", 29575., 
  1.726, "", "", "people tested", "", "", "", "", "", "", "", "", "", 78.7, 
  1.7134873*^7, 508.544, 43.2, 18.779, 11.881, 48472.545, "", 109.361, 5.29, 
  24.4, 27.3, "", 3.32, 82.28, 0.944}, {"NLD", "Europe", "Netherlands", 
  "2021-01-10", 885098., 6655., 7485.143, 12461., 55., 107.714, 51654.774, 
  388.389, 436.837, 727.23, 3.21, 6.286, 0.84, 711., 41.494, 1850., 107.967, 
  299.237, 17.464, 1679.273, 98.003, "", 5.592879*^6, 326.403, "", 29589., 
  1.727, 0.121, 8.3, "people tested", 33757., 33757., "", "", "", 0.2, 0.2, 
  "", "", 78.7, 1.7134873*^7, 508.544, 43.2, 18.779, 11.881, 48472.545, "", 
  109.361, 5.29, 24.4, 27.3, "", 3.32, 82.28, 0.944}, 
 {"NLD", "Europe", "Netherlands", "2021-01-11", 890566., 5468., 7321.429, 
  12512., 51., 106., 51973.89, 319.115, 427.282, 730.207, 2.976, 6.186, 0.83, 
  702., 40.969, 1926., 112.402, "", "", "", "", "", "", "", "", 29198., 
  1.704, "", "", "people tested", "", "", "", "", 6186., "", "", "", 361., 
  78.7, 1.7134873*^7, 508.544, 43.2, 18.779, 11.881, 48472.545, "", 109.361, 
  5.29, 24.4, 27.3, "", 3.32, 82.28, 0.944}, {"NLD", "Europe", "Netherlands", 
  "2021-01-12", 895543., 4977., 7103., 12664., 152., 106., 52264.35, 290.46, 
  414.535, 739.078, 8.871, 6.186, 0.82, 695., 40.561, 1945., 113.511, "", "", 
  "", "", "", "", "", "", 28806., 1.681, "", "", "people tested", "", "", "", 
  "", 6186., "", "", "", 361., 78.7, 1.7134873*^7, 508.544, 43.2, 18.779, 
  11.881, 48472.545, "", 109.361, 5.29, 24.4, 27.3, "", 3.32, 82.28, 0.944}, 
 {"NLD", "Europe", "Netherlands", "2021-01-13", 901740., 6197., 6954.286, 
  12786., 122., 98.571, 52626.01, 361.66, 405.856, 746.198, 7.12, 5.753, 
  0.82, 700., 40.852, 1821., 106.274, "", "", "", "", "", "", "", "", 28414., 
  1.658, "", "", "people tested", "", "", "", "", 6186., "", "", "", 361., 
  78.7, 1.7134873*^7, 508.544, 43.2, 18.779, 11.881, 48472.545, "", 109.361, 
  5.29, 24.4, 27.3, "", 3.32, 82.28, 0.944}, {"NLD", "Europe", "Netherlands", 
  "2021-01-14", 908306., 6566., 6500.143, 12875., 89., 99., 53009.205, 
  383.195, 379.352, 751.392, 5.194, 5.778, 0.81, 693., 40.444, 1814., 
  105.866, "", "", "", "", "", "", "", "", 28023., 1.635, "", "", 
  "people tested", "", "", "", "", 6186., "", "", "", 361., 78.7, 
  1.7134873*^7, 508.544, 43.2, 18.779, 11.881, 48472.545, "", 109.361, 5.29, 
  24.4, 27.3, "", 3.32, 82.28, 0.944}, {"NLD", "Europe", "Netherlands", 
  "2021-01-15", 914388., 6082., 6189.286, 12969., 94., 100., 53364.154, 
  354.949, 361.21, 756.878, 5.486, 5.836, 0.81, 690., 40.269, 1784., 104.115, 
  "", "", "", "", "", "", "", "", 27631., 1.613, "", "", "people tested", "", 
  "", "", "", 6186., "", "", "", 361., 78.7, 1.7134873*^7, 508.544, 43.2, 
  18.779, 11.881, 48472.545, "", 109.361, 5.29, 24.4, 27.3, "", 3.32, 82.28, 
  0.944}, {"NLD", "Europe", "Netherlands", "2021-01-16", 919712., 5324., 
  5895.571, 13066., 97., 94.286, 53674.865, 310.711, 344.069, 762.538, 5.661, 
  5.503, 0.82, 671., 39.16, 1694., 98.863, "", "", "", "", "", "", "", "", 
  27239., 1.59, "", "", "people tested", "", "", "", "", 6186., "", "", "", 
  361., 78.7, 1.7134873*^7, 508.544, 43.2, 18.779, 11.881, 48472.545, "", 
  109.361, 5.29, 24.4, 27.3, "", 3.32, 82.28, 0.944}, 
 {"NLD", "Europe", "Netherlands", "2021-01-17", 925355., 5643., 5751., 
  13107., 41., 92.286, 54004.194, 329.328, 335.631, 764.931, 2.393, 5.386, 
  0.83, 676., 39.452, 1708., 99.68, 251.989, 14.706, 1473.548, 85.997, "", 
  5.780813*^6, 337.371, "", 26848., 1.567, 0.113, 8.8, "people tested", 
  77062., 77062., "", "", 6186., 0.45, 0.45, "", 361., 78.7, 1.7134873*^7, 
  508.544, 43.2, 18.779, 11.881, 48472.545, "", 109.361, 5.29, 24.4, 27.3, 
  "", 3.32, 82.28, 0.944}, {"NLD", "Europe", "Netherlands", "2021-01-18", 
  930147., 4792., 5654.429, 13157., 50., 92.143, 54283.857, 279.664, 329.995, 
  767.849, 2.918, 5.378, 0.84, 690., 40.269, 1744., 101.781, "", "", "", "", 
  "", "", "", "", 26606., 1.553, "", "", "people tested", "", "", "", "", 
  7133., "", "", "", 416., 78.7, 1.7134873*^7, 508.544, 43.2, 18.779, 11.881, 
  48472.545, "", 109.361, 5.29, 24.4, 27.3, "", 3.32, 82.28, 0.944}, 
 {"NLD", "Europe", "Netherlands", "2021-01-19", 934503., 4356., 5565.714, 
  13264., 107., 85.714, 54538.076, 254.218, 324.818, 774.094, 6.245, 5.002, 
  0.85, 683., 39.86, 1767., 103.123, "", "", "", "", "", "", "", "", 26364., 
  1.539, "", "", "people tested", "", "", "", "", 8079., "", "", "", 471., 
  78.7, 1.7134873*^7, 508.544, 43.2, 18.779, 11.881, 48472.545, "", 109.361, 
  5.29, 24.4, 27.3, "", 3.32, 82.28, 0.944}, {"NLD", "Europe", "Netherlands", 
  "2021-01-20", 940106., 5603., 5480.857, 13350., 86., 80.571, 54865.07, 
  326.994, 319.866, 779.113, 5.019, 4.702, 0.85, 679., 39.627, 1709., 99.738, 
  "", "", "", "", "", "", "", "", 26122., 1.524, "", "", "people tested", "", 
  "", "", "", 9026., "", "", "", 527., 78.7, 1.7134873*^7, 508.544, 43.2, 
  18.779, 11.881, 48472.545, "", 109.361, 5.29, 24.4, 27.3, "", 3.32, 82.28, 
  0.944}, {"NLD", "Europe", "Netherlands", "2021-01-21", 945948., 5842., 
  5377.429, 13439., 89., 80.571, 55206.012, 340.942, 313.829, 784.307, 5.194, 
  4.702, 0.86, 677., 39.51, 1667., 97.287, "", "", "", "", "", "", "", "", 
  25880., 1.51, "", "", "people tested", "", "", "", "", 9972., "", "", "", 
  582., 78.7, 1.7134873*^7, 508.544, 43.2, 18.779, 11.881, 48472.545, "", 
  109.361, 5.29, 24.4, 27.3, "", 3.32, 82.28, 0.944}, 
 {"NLD", "Europe", "Netherlands", "2021-01-22", 951747., 5799., 5337., 
  13528., 89., 79.857, 55544.444, 338.433, 311.47, 789.501, 5.194, 4.661, 
  0.86, 674., 39.335, 1684., 98.279, "", "", "", "", "", "", "", "", 25638., 
  1.496, "", "", "people tested", "", "", "", "", 10919., "", "", "", 637., 
  78.7, 1.7134873*^7, 508.544, 43.2, 18.779, 11.881, 48472.545, "", 109.361, 
  5.29, 24.4, 27.3, "", 3.32, 82.28, 0.944}, {"NLD", "Europe", "Netherlands", 
  "2021-01-23", 957213., 5466., 5357.286, 13616., 88., 78.571, 55863.443, 
  318.999, 312.654, 794.637, 5.136, 4.585, 0.86, 673., 39.277, 1633., 95.303, 
  "", "", "", "", "", "", "", "", 25396., 1.482, "", "", "people tested", "", 
  "", "", "", 11865., "", "", "", 692., 82.41, 1.7134873*^7, 508.544, 43.2, 
  18.779, 11.881, 48472.545, "", 109.361, 5.29, 24.4, 27.3, "", 3.32, 82.28, 
  0.944}, {"NLD", "Europe", "Netherlands", "2021-01-24", 962153., 4940., 
  5256.857, 13646., 30., 77., 56151.744, 288.301, 306.793, 796.388, 1.751, 
  4.494, 0.86, 680., 39.685, 1667., 97.287, 242.146, 14.132, 1406.613, 
  82.091, "", 5.956893*^6, 347.647, "", 25154., 1.468, 0.109, 9.2, 
  "people tested", 166744., 166744., "", "", 12812., 0.97, 0.97, "", 748., 
  82.41, 1.7134873*^7, 508.544, 43.2, 18.779, 11.881, 48472.545, "", 109.361, 
  5.29, 24.4, 27.3, "", 3.32, 82.28, 0.944}, {"NLD", "Europe", "Netherlands", 
  "2021-01-25", 966194., 4041., 5149.571, 13686., 40., 75.571, 56387.579, 
  235.835, 300.532, 798.722, 2.334, 4.41, 0.85, 664., 38.751, 1720., 100.38, 
  "", "", "", "", "", "", "", "", 24698., 1.441, "", "", "people tested", "", 
  "", "", "", 14775., "", "", "", 862., 82.41, 1.7134873*^7, 508.544, 43.2, 
  18.779, 11.881, 48472.545, "", 109.361, 5.29, 24.4, 27.3, "", 3.32, 82.28, 
  0.944}, {"NLD", "Europe", "Netherlands", "2021-01-26", 970156., 3962., 
  5093.286, 13772., 86., 72.571, 56618.803, 231.224, 297.247, 803.741, 5.019, 
  4.235, 0.85, 674., 39.335, 1705., 99.505, "", "", "", "", "", "", "", "", 
  24241., 1.415, "", "", "people tested", "", "", "", "", 16737., "", "", "", 
  977., 82.41, 1.7134873*^7, 508.544, 43.2, 18.779, 11.881, 48472.545, "", 
  109.361, 5.29, 24.4, 27.3, "", 3.32, 82.28, 0.944}, 
 {"NLD", "Europe", "Netherlands", "2021-01-27", 974972., 4816., 4980.857, 
  13841., 69., 70.143, 56899.867, 281.064, 290.685, 807.768, 4.027, 4.094, 
  0.84, 651., 37.993, 1648., 96.178, "", "", "", "", "", "", "", "", 23785., 
  1.388, "", "", "people tested", "", "", "", "", 18700., "", "", "", 1091., 
  82.41, 1.7134873*^7, 508.544, 43.2, 18.779, 11.881, 48472.545, "", 109.361, 
  5.29, 24.4, 27.3, "", 3.32, 82.28, 0.944}, {"NLD", "Europe", "Netherlands", 
  "2021-01-28", 979702., 4730., 4822., 13925., 84., 69.429, 57175.913, 
  276.045, 281.414, 812.67, 4.902, 4.052, 0.83, 645., 37.643, 1595., 93.085, 
  "", "", "", "", "", "", "", "", 23328., 1.361, "", "", "people tested", "", 
  "", "", "", 20663., "", "", "", 1206., 82.41, 1.7134873*^7, 508.544, 43.2, 
  18.779, 11.881, 48472.545, "", 109.361, 5.29, 24.4, 27.3, "", 3.32, 82.28, 
  0.944}, {"NLD", "Europe", "Netherlands", "2021-01-29", 984120., 4418., 
  4624.714, 13981., 56., 64.714, 57433.749, 257.837, 269.901, 815.938, 3.268, 
  3.777, 0.82, 659., 38.46, 1572., 91.743, "", "", "", "", "", "", "", "", 
  22871., 1.335, "", "", "people tested", "", "", "", "", 22626., "", "", "", 
  1320., 82.41, 1.7134873*^7, 508.544, 43.2, 18.779, 11.881, 48472.545, "", 
  109.361, 5.29, 24.4, 27.3, "", 3.32, 82.28, 0.944}, 
 {"NLD", "Europe", "Netherlands", "2021-01-30", 988350., 4230., 4448.143, 
  14069., 88., 64.714, 57680.614, 246.865, 259.596, 821.074, 5.136, 3.777, 
  0.82, 640., 37.351, 1600., 93.377, "", "", "", "", "", "", "", "", 22415., 
  1.308, "", "", "people tested", "", "", "", "", 24589., "", "", "", 1435., 
  82.41, 1.7134873*^7, 508.544, 43.2, 18.779, 11.881, 48472.545, "", 109.361, 
  5.29, 24.4, 27.3, "", 3.32, 82.28, 0.944}, {"NLD", "Europe", "Netherlands", 
  "2021-01-31", 992075., 3725., 4274.571, 14108., 39., 66., 57898.007, 
  217.393, 249.466, 823.35, 2.276, 3.852, 0.83, 646., 37.701, 1573., 91.801, 
  249.036, 14.534, 1297.352, 75.714, "", 6.110601*^6, 356.618, "", 21958., 
  1.281, 0.107, 9.3, "people tested", 352606., 350201., 2405., "", 26552., 
  2.06, 2.04, 0.01, 1550., 82.41, 1.7134873*^7, 508.544, 43.2, 18.779, 
  11.881, 48472.545, "", 109.361, 5.29, 24.4, 27.3, "", 3.32, 82.28, 0.944}, 
 {"NLD", "Europe", "Netherlands", "2021-02-01", 995300., 3225., 4158., 
  14135., 27., 64.143, 58086.22, 188.213, 242.663, 824.926, 1.576, 3.743, 
  0.85, 639., 37.292, 1631., 95.186, "", "", "", "", "", "", "", "", 21906., 
  1.278, "", "", "people tested", "", "", "", "", 27273., "", "", "", 1592., 
  82.41, 1.7134873*^7, 508.544, 43.2, 18.779, 11.881, 48472.545, "", 109.361, 
  5.29, 24.4, 27.3, "", 3.32, 82.28, 0.944}, {"NLD", "Europe", "Netherlands", 
  "2021-02-02", 998924., 3624., 4109.714, 14218., 83., 63.714, 58297.718, 
  211.499, 239.845, 829.77, 4.844, 3.718, 0.86, 629., 36.709, 1640., 95.711, 
  "", "", "", "", "", "", "", "", 21853., 1.275, "", "", "people tested", "", 
  "", "", "", 27995., "", "", "", 1634., 82.41, 1.7134873*^7, 508.544, 43.2, 
  18.779, 11.881, 48472.545, "", 109.361, 5.29, 24.4, 27.3, "", 3.32, 82.28, 
  0.944}, {"NLD", "Europe", "Netherlands", "2021-02-03", 1.00301*^6, 4086., 
  4005.429, 14281., 63., 62.857, 58536.179, 238.461, 233.759, 833.447, 3.677, 
  3.668, 0.86, 613., 35.775, 1601., 93.435, "", "", "", "", "", "", "", "", 
  21800., 1.272, "", "", "people tested", "", "", "", "", 28716., "", "", "", 
  1676., 82.41, 1.7134873*^7, 508.544, 43.2, 18.779, 11.881, 48472.545, "", 
  109.361, 5.29, 24.4, 27.3, "", 3.32, 82.28, 0.944}, 
 {"NLD", "Europe", "Netherlands", "2021-02-04", 1.007268*^6, 4258., 3938., 
  14346., 65., 60.143, 58784.678, 248.499, 229.824, 837.24, 3.793, 3.51, 
  0.86, 602., 35.133, 1519., 88.65, "", "", "", "", "", "", "", "", 21748., 
  1.269, "", "", "people tested", "", "", "", "", 29438., "", "", "", 1718., 
  82.41, 1.7134873*^7, 508.544, 43.2, 18.779, 11.881, 48472.545, "", 109.361, 
  5.29, 24.4, 27.3, "", 3.32, 82.28, 0.944}, {"NLD", "Europe", "Netherlands", 
  "2021-02-05", 1.011636*^6, 4368., 3930.857, 14407., 61., 60.857, 59039.597, 
  254.919, 229.407, 840.8, 3.56, 3.552, 0.86, 573., 33.441, 1479., 86.315, 
  "", "", "", "", "", "", "", "", 21695., 1.266, "", "", "people tested", "", 
  "", "", "", 30160., "", "", "", 1760., 82.41, 1.7134873*^7, 508.544, 43.2, 
  18.779, 11.881, 48472.545, "", 109.361, 5.29, 24.4, 27.3, "", 3.32, 82.28, 
  0.944}, {"NLD", "Europe", "Netherlands", "2021-02-06", 1.015757*^6, 4121., 
  3915.286, 14468., 61., 57., 59280.101, 240.504, 228.498, 844.36, 3.56, 
  3.327, 0.86, 547., 31.923, 1436., 83.806, "", "", "", "", "", "", "", "", 
  21642., 1.263, "", "", "people tested", "", "", "", "", 30881., "", "", "", 
  1802., 82.41, 1.7134873*^7, 508.544, 43.2, 18.779, 11.881, 48472.545, "", 
  109.361, 5.29, 24.4, 27.3, "", 3.32, 82.28, 0.944}, 
 {"NLD", "Europe", "Netherlands", "2021-02-07", 1.01972*^6, 3963., 3949.286, 
  14516., 48., 58.286, 59511.384, 231.283, 230.482, 847.161, 2.801, 3.402, 
  0.86, 535., 31.223, 1445., 84.331, 171.274, 9.996, 1187.106, 69.28, "", 
  6.261729*^6, 365.438, "", 21590., 1.26, 0.104, 9.6, "people tested", 
  573825., 547583., 26242., "", 31603., 3.35, 3.2, 0.15, 1844., 82.41, 
  1.7134873*^7, 508.544, 43.2, 18.779, 11.881, 48472.545, "", 109.361, 5.29, 
  24.4, 27.3, "", 3.32, 82.28, 0.944}, {"NLD", "Europe", "Netherlands", 
  "2021-02-08", 1.021966*^6, 2246., 3809.429, 14543., 27., 58.286, 59642.461, 
  131.078, 222.32, 848.737, 1.576, 3.402, 0.86, 542., 31.631, 1492., 87.074, 
  "", "", "", "", "", "", "", "", 21412., 1.25, "", "", "people tested", "", 
  "", "", "", 31543., "", "", "", 1841., 78.7, 1.7134873*^7, 508.544, 43.2, 
  18.779, 11.881, 48472.545, "", 109.361, 5.29, 24.4, 27.3, "", 3.32, 82.28, 
  0.944}, {"NLD", "Europe", "Netherlands", "2021-02-09", 1.023779*^6, 1813., 
  3550.714, 14629., 86., 58.714, 59748.269, 105.808, 207.222, 853.756, 5.019, 
  3.427, 0.87, 550., 32.098, 1460., 85.206, "", "", "", "", "", "", "", "", 
  21235., 1.239, "", "", "people tested", "", "", "", "", 31484., "", "", "", 
  1837., 78.7, 1.7134873*^7, 508.544, 43.2, 18.779, 11.881, 48472.545, "", 
  109.361, 5.29, 24.4, 27.3, "", 3.32, 82.28, 0.944}, 
 {"NLD", "Europe", "Netherlands", "2021-02-10", 1.027023*^6, 3244., 3430.429, 
  14710., 81., 61.286, 59937.59, 189.322, 200.202, 858.483, 4.727, 3.577, 
  0.9, 533., 31.106, 1457., 85.031, "", "", "", "", "", "", "", "", 21057., 
  1.229, "", "", "people tested", "", "", "", "", 31424., "", "", "", 1834., 
  78.7, 1.7134873*^7, 508.544, 43.2, 18.779, 11.881, 48472.545, "", 109.361, 
  5.29, 24.4, 27.3, "", 3.32, 82.28, 0.944}, {"NLD", "Europe", "Netherlands", 
  "2021-02-11", 1.031454*^6, 4431., 3455.143, 14782., 72., 62.286, 60196.186, 
  258.595, 201.644, 862.685, 4.202, 3.635, 0.93, 537., 31.34, 1415., 82.58, 
  "", "", "", "", "", "", "", "", 20880., 1.219, "", "", "people tested", "", 
  "", "", "", 31365., "", "", "", 1830., 78.7, 1.7134873*^7, 508.544, 43.2, 
  18.779, 11.881, 48472.545, "", 109.361, 5.29, 24.4, 27.3, "", 3.32, 82.28, 
  0.944}, {"NLD", "Europe", "Netherlands", "2021-02-12", 1.035841*^6, 4387., 
  3457.857, 14847., 65., 62.857, 60452.213, 256.028, 201.802, 866.479, 3.793, 
  3.668, 0.95, 534., 31.165, 1370., 79.954, "", "", "", "", "", "", "", "", 
  20702., 1.208, "", "", "people tested", "", "", "", "", 31305., "", "", "", 
  1827., 78.7, 1.7134873*^7, 508.544, 43.2, 18.779, 11.881, 48472.545, "", 
  109.361, 5.29, 24.4, 27.3, "", 3.32, 82.28, 0.944}, 
 {"NLD", "Europe", "Netherlands", "2021-02-13", 1.04007*^6, 4229., 3473.286, 
  14913., 66., 63.571, 60699.02, 246.807, 202.703, 870.33, 3.852, 3.71, 0.97, 
  538., 31.398, 1325., 77.328, "", "", "", "", "", "", "", "", 20525., 1.198, 
  "", "", "people tested", "", "", "", "", 31246., "", "", "", 1824., 78.7, 
  1.7134873*^7, 508.544, 43.2, 18.779, 11.881, 48472.545, "", 109.361, 5.29, 
  24.4, 27.3, "", 3.32, 82.28, 0.944}, {"NLD", "Europe", "Netherlands", 
  "2021-02-14", 1.043541*^6, 3471., 3403., 14936., 23., 60., 60901.589, 
  202.569, 198.601, 871.673, 1.342, 3.502, 0.97, 530., 30.931, 1329., 77.561, 
  189.976, 11.087, 1200.887, 70.084, "", 6.404158*^6, 373.75, "", 20347., 
  1.187, 0.103, 9.7, "people tested", 792131., 695470., 96661., "", 31187., 
  4.62, 4.06, 0.56, 1820., 78.7, 1.7134873*^7, 508.544, 43.2, 18.779, 11.881, 
  48472.545, "", 109.361, 5.29, 24.4, 27.3, "", 3.32, 82.28, 0.944}, 
 {"NLD", "Europe", "Netherlands", "2021-02-15", 1.046381*^6, 2840., 3487.857, 
  14963., 27., 60., 61067.333, 165.744, 203.553, 873.248, 1.576, 3.502, 0.98, 
  536., 31.281, 1386., 80.888, "", "", "", "", "", "", "", "", 21282., 1.242, 
  "", "", "people tested", "", "", "", "", 31850., "", "", "", 1859., 78.7, 
  1.7134873*^7, 508.544, 43.2, 18.779, 11.881, 48472.545, "", 109.361, 5.29, 
  24.4, 27.3, "", 3.32, 82.28, 0.944}, {"NLD", "Europe", "Netherlands", 
  "2021-02-16", 1.04912*^6, 2739., 3620.143, 15050., 87., 60.143, 61227.183, 
  159.849, 211.273, 878.326, 5.077, 3.51, 1., 526., 30.698, 1400., 81.705, 
  "", "", "", "", "", "", "", "", 22218., 1.297, "", "", "people tested", "", 
  "", "", "", 32514., "", "", "", 1898., 78.7, 1.7134873*^7, 508.544, 43.2, 
  18.779, 11.881, 48472.545, "", 109.361, 5.29, 24.4, 27.3, "", 3.32, 82.28, 
  0.944}, {"NLD", "Europe", "Netherlands", "2021-02-17", 1.052544*^6, 3424., 
  3645.857, 15138., 88., 61.143, 61427.009, 199.826, 212.774, 883.461, 5.136, 
  3.568, 1.03, 520., 30.347, 1399., 81.646, "", "", "", "", "", "", "", "", 
  23153., 1.351, "", "", "people tested", "", "", "", "", 33178., "", "", "", 
  1936., 78.7, 1.7134873*^7, 508.544, 43.2, 18.779, 11.881, 48472.545, "", 
  109.361, 5.29, 24.4, 27.3, "", 3.32, 82.28, 0.944}, 
 {"NLD", "Europe", "Netherlands", "2021-02-18", 1.057116*^6, 4572., 3666., 
  15211., 73., 61.286, 61693.833, 266.824, 213.95, 887.722, 4.26, 3.577, 
  1.06, 523., 30.523, 1408., 82.172, "", "", "", "", "", "", "", "", 24089., 
  1.406, "", "", "people tested", "", "", "", "", 33841., "", "", "", 1975., 
  78.7, 1.7134873*^7, 508.544, 43.2, 18.779, 11.881, 48472.545, "", 109.361, 
  5.29, 24.4, 27.3, "", 3.32, 82.28, 0.944}, {"NLD", "Europe", "Netherlands", 
  "2021-02-19", 1.061903*^6, 4787., 3723.143, 15261., 50., 59.143, 61973.205, 
  279.372, 217.285, 890.64, 2.918, 3.452, 1.08, 510., 29.764, 1433., 83.631, 
  "", "", "", "", "", "", "", "", 25024., 1.46, "", "", "people tested", "", 
  "", "", "", 34505., "", "", "", 2014., 78.7, 1.7134873*^7, 508.544, 43.2, 
  18.779, 11.881, 48472.545, "", 109.361, 5.29, 24.4, 27.3, "", 3.32, 82.28, 
  0.944}, {"NLD", "Europe", "Netherlands", "2021-02-20", 1.066522*^6, 4619., 
  3778.857, 15323., 62., 58.571, 62242.772, 269.567, 220.536, 894.258, 3.618, 
  3.418, 1.1, 522., 30.464, 1336., 77.97, "", "", "", "", "", "", "", "", 
  25959., 1.515, "", "", "people tested", "", "", "", "", 35169., "", "", "", 
  2052., 78.7, 1.7134873*^7, 508.544, 43.2, 18.779, 11.881, 48472.545, "", 
  109.361, 5.29, 24.4, 27.3, "", 3.32, 82.28, 0.944}, 
 {"NLD", "Europe", "Netherlands", "2021-02-21", 1.071223*^6, 4701., 3954.571, 
  15340., 17., 57.714, 62517.125, 274.353, 230.791, 895.25, 0.992, 3.368, 
  1.12, 534., 31.165, 1315., 76.744, 237.224, 13.845, 1201.871, 70.142, "", 
  6.592421*^6, 384.737, "", 26895., 1.57, 0.094, 10.6, "people tested", 
  1.042958*^6, 880392., 162566., "", 35832., 6.09, 5.14, 0.95, 2091., 78.7, 
  1.7134873*^7, 508.544, 43.2, 18.779, 11.881, 48472.545, "", 109.361, 5.29, 
  24.4, 27.3, "", 3.32, 82.28, 0.944}, {"NLD", "Europe", "Netherlands", 
  "2021-02-22", 1.075425*^6, 4202., 4149.143, 15372., 32., 58.429, 62762.356, 
  245.231, 242.146, 897.118, 1.868, 3.41, 1.12, 561., 32.74, 1347., 78.612, 
  "", "", "", "", "", "", "", "", 27213., 1.588, "", "", "people tested", "", 
  "", "", "", 37770., "", "", "", 2204., 78.7, 1.7134873*^7, 508.544, 43.2, 
  18.779, 11.881, 48472.545, "", 109.361, 5.29, 24.4, 27.3, "", 3.32, 82.28, 
  0.944}, {"NLD", "Europe", "Netherlands", "2021-02-23", 1.079272*^6, 3847., 
  4307.429, 15466., 94., 59.429, 62986.869, 224.513, 251.384, 902.604, 5.486, 
  3.468, 1.11, 538., 31.398, 1379., 80.479, "", "", "", "", "", "", "", "", 
  27532., 1.607, "", "", "people tested", "", "", "", "", 39708., "", "", "", 
  2317., 78.7, 1.7134873*^7, 508.544, 43.2, 18.779, 11.881, 48472.545, "", 
  109.361, 5.29, 24.4, 27.3, "", 3.32, 82.28, 0.944}, 
 {"NLD", "Europe", "Netherlands", "2021-02-24", 1.083686*^6, 4414., 4448.857, 
  15529., 63., 55.857, 63244.472, 257.603, 259.638, 906.28, 3.677, 3.26, 1.1, 
  533., 31.106, 1350., 78.787, "", "", "", "", "", "", "", "", 27851., 1.625, 
  "", "", "people tested", "", "", "", "", 41645., "", "", "", 2430., 78.7, 
  1.7134873*^7, 508.544, 43.2, 18.779, 11.881, 48472.545, "", 109.361, 5.29, 
  24.4, 27.3, "", 3.32, 82.28, 0.944}, {"NLD", "Europe", "Netherlands", 
  "2021-02-25", 1.08873*^6, 5044., 4516.286, 15561., 32., 50., 63538.843, 
  294.37, 263.573, 908.148, 1.868, 2.918, 1.09, 526., 30.698, 1361., 79.429, 
  "", "", "", "", "", "", "", "", 28170., 1.644, "", "", "people tested", "", 
  "", "", "", 43583., "", "", "", 2544., 78.7, 1.7134873*^7, 508.544, 43.2, 
  18.779, 11.881, 48472.545, "", 109.361, 5.29, 24.4, 27.3, "", 3.32, 82.28, 
  0.944}, {"NLD", "Europe", "Netherlands", "2021-02-26", 1.093899*^6, 5169., 
  4570.857, 15626., 65., 52.143, 63840.508, 301.665, 266.758, 911.941, 3.793, 
  3.043, 1.08, 525., 30.639, 1339., 78.145, "", "", "", "", "", "", "", "", 
  28489., 1.663, "", "", "people tested", "", "", "", "", 45520., "", "", "", 
  2657., 78.7, 1.7134873*^7, 508.544, 43.2, 18.779, 11.881, 48472.545, "", 
  109.361, 5.29, 24.4, 27.3, "", 3.32, 82.28, 0.944}, 
 {"NLD", "Europe", "Netherlands", "2021-02-27", 1.098875*^6, 4976., 4621.857, 
  15668., 42., 49.286, 64130.91, 290.402, 269.734, 914.393, 2.451, 2.876, 
  1.07, 518., 30.231, 1291., 75.343, "", "", "", "", "", "", "", "", 28807., 
  1.681, "", "", "people tested", "", "", "", "", 47458., "", "", "", 2770., 
  78.7, 1.7134873*^7, 508.544, 43.2, 18.779, 11.881, 48472.545, "", 109.361, 
  5.29, 24.4, 27.3, "", 3.32, 82.28, 0.944}, {"NLD", "Europe", "Netherlands", 
  "2021-02-28", 1.103564*^6, 4689., 4620.143, 15688., 20., 49.714, 64404.563, 
  273.652, 269.634, 915.56, 1.167, 2.901, 1.06, 526., 30.698, 1322., 77.153, 
  226.397, 13.213, 1194.981, 69.74, "", 6.796304*^6, 396.636, "", 29126., 
  1.7, 0.084, 11.9, "people tested", 1.388727*^6, 1.113584*^6, 275143., "", 
  49396., 8.1, 6.5, 1.61, 2883., 78.7, 1.7134873*^7, 508.544, 43.2, 18.779, 
  11.881, 48472.545, "", 109.361, 5.29, 24.4, 27.3, "", 3.32, 82.28, 0.944}, 
 {"NLD", "Europe", "Netherlands", "2021-03-01", 1.107347*^6, 3783., 4560.286, 
  15710., 22., 48.286, 64625.34, 220.778, 266.141, 916.844, 1.284, 2.818, 
  1.06, 536., 31.281, 1375., 80.246, "", "", "", "", "", "", "", "", 29641., 
  1.73, "", "", "people tested", "", "", "", "", 48378., "", "", "", 2823., 
  78.7, 1.7134873*^7, 508.544, 43.2, 18.779, 11.881, 48472.545, "", 109.361, 
  5.29, 24.4, 27.3, "", 3.32, 82.28, 0.944}, {"NLD", "Europe", "Netherlands", 
  "2021-03-02", 1.111364*^6, 4017., 4584.571, 15775., 65., 44.143, 64859.775, 
  234.434, 267.558, 920.637, 3.793, 2.576, 1.05, 540., 31.515, 1444., 84.273, 
  "", "", "", "", "", "", "", "", 30155., 1.76, "", "", "people tested", "", 
  "", "", "", 47360., "", "", "", 2764., 78.7, 1.7134873*^7, 508.544, 43.2, 
  18.779, 11.881, 48472.545, "", 109.361, 5.29, 24.4, 27.3, "", 3.32, 82.28, 
  0.944}, {"NLD", "Europe", "Netherlands", "2021-03-03", 1.116404*^6, 5040., 
  4674., 15824., 49., 42.143, 65153.912, 294.137, 272.777, 923.497, 2.86, 
  2.459, 1.05, 549., 32.04, 1397., 81.53, "", "", "", "", "", "", "", "", 
  30669., 1.79, "", "", "people tested", "", "", "", "", 46342., "", "", "", 
  2705., 75., 1.7134873*^7, 508.544, 43.2, 18.779, 11.881, 48472.545, "", 
  109.361, 5.29, 24.4, 27.3, "", 3.32, 82.28, 0.944}, 
 {"NLD", "Europe", "Netherlands", "2021-03-04", 1.120566*^6, 4162., 4548., 
  15857., 33., 42.286, 65396.808, 242.896, 265.424, 925.423, 1.926, 2.468, 
  1.03, 539., 31.456, 1384., 80.771, "", "", "", "", "", "", "", "", 31184., 
  1.82, "", "", "people tested", "", "", "", "", 45324., "", "", "", 2645., 
  75., 1.7134873*^7, 508.544, 43.2, 18.779, 11.881, 48472.545, "", 109.361, 
  5.29, 24.4, 27.3, "", 3.32, 82.28, 0.944}, {"NLD", "Europe", "Netherlands", 
  "2021-03-05", 1.125299*^6, 4733., 4485.714, 15890., 33., 37.714, 65673.028, 
  276.22, 261.789, 927.349, 1.926, 2.201, 1.03, 541., 31.573, 1370., 79.954, 
  "", "", "", "", "", "", "", "", 31698., 1.85, "", "", "people tested", "", 
  "", "", "", 44306., "", "", "", 2586., 75., 1.7134873*^7, 508.544, 43.2, 
  18.779, 11.881, 48472.545, "", 109.361, 5.29, 24.4, 27.3, "", 3.32, 82.28, 
  0.944}, {"NLD", "Europe", "Netherlands", "2021-03-06", 1.130694*^6, 5395., 
  4545.571, 15931., 41., 37.571, 65987.883, 314.855, 265.282, 929.741, 2.393, 
  2.193, 1.05, 542., 31.631, 1321., 77.094, "", "", "", "", "", "", "", "", 
  32213., 1.88, "", "", "people tested", "", "", "", "", 43288., "", "", "", 
  2526., 75., 1.7134873*^7, 508.544, 43.2, 18.779, 11.881, 48472.545, "", 
  109.361, 5.29, 24.4, 27.3, "", 3.32, 82.28, 0.944}, 
 {"NLD", "Europe", "Netherlands", "2021-03-07", 1.135258*^6, 4564., 4527.714, 
  15962., 31., 39.143, 66254.241, 266.357, 264.24, 931.551, 1.809, 2.284, 
  1.06, 545., 31.806, 1306., 76.219, 273.645, 15.97, 1218.605, 71.118, "", 
  7.025394*^6, 410.006, "", 32727., 1.91, 0.073, 13.7, "people tested", 
  1.68462*^6, 1.325511*^6, 359109., "", 42270., 9.83, 7.74, 2.1, 2467., 75., 
  1.7134873*^7, 508.544, 43.2, 18.779, 11.881, 48472.545, "", 109.361, 5.29, 
  24.4, 27.3, "", 3.32, 82.28, 0.944}, {"NLD", "Europe", "Netherlands", 
  "2021-03-08", 1.139102*^6, 3844., 4536.429, 15990., 28., 40., 66478.579, 
  224.338, 264.748, 933.185, 1.634, 2.334, 1.08, 558., 32.565, 1347., 78.612, 
  "", "", "", "", "", "", "", "", 33570., 1.959, "", "", "people tested", "", 
  "", "", "", 42076., "", "", "", 2456., 75., 1.7134873*^7, 508.544, 43.2, 
  18.779, 11.881, 48472.545, "", 109.361, 5.29, 24.4, 27.3, "", 3.32, 82.28, 
  0.944}, {"NLD", "Europe", "Netherlands", "2021-03-09", 1.143481*^6, 4379., 
  4588.143, 16046., 56., 38.714, 66734.139, 255.561, 267.766, 936.453, 3.268, 
  2.259, 1.1, 556., 32.448, 1407., 82.113, "", "", "", "", "", "", "", "", 
  34412., 2.008, "", "", "people tested", "", "", "", "", 41881., "", "", "", 
  2444., 75., 1.7134873*^7, 508.544, 43.2, 18.779, 11.881, 48472.545, "", 
  109.361, 5.29, 24.4, 27.3, "", 3.32, 82.28, 0.944}, 
 {"NLD", "Europe", "Netherlands", "2021-03-10", 1.148836*^6, 5355., 4633.143, 
  16077., 31., 36.143, 67046.66, 312.521, 270.393, 938.262, 1.809, 2.109, 
  1.12, 560., 32.682, 1353., 78.962, "", "", "", "", "", "", "", "", 35255., 
  2.057, "", "", "people tested", "", "", "", "", 41687., "", "", "", 2433., 
  75., 1.7134873*^7, 508.544, 43.2, 18.779, 11.881, 48472.545, "", 109.361, 
  5.29, 24.4, 27.3, "", 3.32, 82.28, 0.944}, {"NLD", "Europe", "Netherlands", 
  "2021-03-11", 1.154257*^6, 5421., 4813., 16127., 50., 38.571, 67363.032, 
  316.372, 280.889, 941.18, 2.918, 2.251, 1.13, 572., 33.382, 1353., 78.962, 
  "", "", "", "", "", "", "", "", 36098., 2.107, "", "", "people tested", "", 
  "", "", "", 41492., "", "", "", 2421., 75., 1.7134873*^7, 508.544, 43.2, 
  18.779, 11.881, 48472.545, "", 109.361, 5.29, 24.4, 27.3, "", 3.32, 82.28, 
  0.944}, {"NLD", "Europe", "Netherlands", "2021-03-12", 1.16038*^6, 6123., 
  5011.571, 16153., 26., 37.571, 67720.374, 357.341, 292.478, 942.697, 1.517, 
  2.193, 1.15, 576., 33.616, 1334., 77.853, "", "", "", "", "", "", "", "", 
  36940., 2.156, "", "", "people tested", "", "", "", "", 41298., "", "", "", 
  2410., 75., 1.7134873*^7, 508.544, 43.2, 18.779, 11.881, 48472.545, "", 
  109.361, 5.29, 24.4, 27.3, "", 3.32, 82.28, 0.944}, 
 {"NLD", "Europe", "Netherlands", "2021-03-13", 1.166923*^6, 6543., 5175.571, 
  16176., 23., 35., 68102.226, 381.853, 302.049, 944.04, 1.342, 2.043, 1.16, 
  554., 32.332, 1321., 77.094, "", "", "", "", "", "", "", "", 37783., 2.205, 
  "", "", "people tested", "", "", "", "", 41103., "", "", "", 2399., 75., 
  1.7134873*^7, 508.544, 43.2, 18.779, 11.881, 48472.545, "", 109.361, 5.29, 
  24.4, 27.3, "", 3.32, 82.28, 0.944}, {"NLD", "Europe", "Netherlands", 
  "2021-03-14", 1.172975*^6, 6052., 5388.143, 16200., 24., 34., 68455.424, 
  353.198, 314.455, 945.44, 1.401, 1.984, 1.16, 554., 32.332, 1368., 79.837, 
  269.707, 15.74, 1328.851, 77.552, "", 7.295771*^6, 425.785, "", 38625., 
  2.254, 0.073, 13.7, "people tested", 1.970982*^6, 1.526043*^6, 444939., "", 
  40909., 11.5, 8.91, 2.6, 2387., 75., 1.7134873*^7, 508.544, 43.2, 18.779, 
  11.881, 48472.545, "", 109.361, 5.29, 24.4, 27.3, "", 3.32, 82.28, 0.944}, 
 {"NLD", "Europe", "Netherlands", "2021-03-15", 1.178501*^6, 5526., 5628.429, 
  16218., 18., 32.571, 68777.924, 322.5, 328.478, 946.491, 1.05, 1.901, 1.17, 
  564., 32.915, 1455., 84.915, "", "", "", "", "", "", "", "", 39149., 2.285, 
  "", "", "people tested", "", "", "", "", 39430., "", "", "", 2301., 75., 
  1.7134873*^7, 508.544, 43.2, 18.779, 11.881, 48472.545, "", 109.361, 5.29, 
  24.4, 27.3, "", 3.32, 82.28, 0.944}, {"NLD", "Europe", "Netherlands", 
  "2021-03-16", 1.183567*^6, 5066., 5726.571, 16251., 33., 29.286, 69073.579, 
  295.654, 334.206, 948.417, 1.926, 1.709, 1.16, 586., 34.199, 1451., 84.681, 
  "", "", "", "", "", "", "", "", 39672., 2.315, "", "", "people tested", "", 
  "", "", "", 37951., "", "", "", 2215., 75., 1.7134873*^7, 508.544, 43.2, 
  18.779, 11.881, 48472.545, "", 109.361, 5.29, 24.4, 27.3, "", 3.32, 82.28, 
  0.944}, {"NLD", "Europe", "Netherlands", "2021-03-17", 1.189707*^6, 6140., 
  5838.714, 16298., 47., 31.571, 69431.912, 358.334, 340.75, 951.16, 2.743, 
  1.843, 1.16, 568., 33.149, 1424., 83.105, "", "", "", "", "", "", "", "", 
  40195., 2.346, "", "", "people tested", "", "", "", "", 36472., "", "", "", 
  2129., 75., 1.7134873*^7, 508.544, 43.2, 18.779, 11.881, 48472.545, "", 
  109.361, 5.29, 24.4, 27.3, "", 3.32, 82.28, 0.944}, 
 {"NLD", "Europe", "Netherlands", "2021-03-18", 1.196045*^6, 6338., 5969.714, 
  16332., 34., 29.286, 69801.801, 369.889, 348.396, 953.144, 1.984, 1.709, 
  1.16, 564., 32.915, 1436., 83.806, "", "", "", "", "", "", "", "", 40719., 
  2.376, "", "", "people tested", "", "", "", "", 34993., "", "", "", 2042., 
  75., 1.7134873*^7, 508.544, 43.2, 18.779, 11.881, 48472.545, "", 109.361, 
  5.29, 24.4, 27.3, "", 3.32, 82.28, 0.944}, {"NLD", "Europe", "Netherlands", 
  "2021-03-19", 1.203622*^6, 7577., 6177.429, 16379., 47., 32.286, 70243.999, 
  442.198, 360.518, 955.887, 2.743, 1.884, 1.17, 579., 33.791, 1462., 85.323, 
  "", "", "", "", "", "", "", "", 41242., 2.407, "", "", "people tested", "", 
  "", "", "", 33514., "", "", "", 1956., 75., 1.7134873*^7, 508.544, 43.2, 
  18.779, 11.881, 48472.545, "", 109.361, 5.29, 24.4, 27.3, "", 3.32, 82.28, 
  0.944}, {"NLD", "Europe", "Netherlands", "2021-03-20", 1.211447*^6, 7825., 
  6360.571, 16395., 16., 31.286, 70700.67, 456.671, 371.206, 956.821, 0.934, 
  1.826, 1.17, 602., 35.133, 1445., 84.331, "", "", "", "", "", "", "", "", 
  41765., 2.437, "", "", "people tested", "", "", "", "", 32035., "", "", "", 
  1870., 75., 1.7134873*^7, 508.544, 43.2, 18.779, 11.881, 48472.545, "", 
  109.361, 5.29, 24.4, 27.3, "", 3.32, 82.28, 0.944}, 
 {"NLD", "Europe", "Netherlands", "2021-03-21", 1.21861*^6, 7163., 6519.286, 
  16411., 16., 30.143, 71118.706, 418.036, 380.469, 957.754, 0.934, 1.759, 
  1.17, 611., 35.658, 1462., 85.323, 313.018, 18.268, 1502.093, 87.663, "", 
  7.591793*^6, 443.061, "", 42289., 2.468, 0.075, 13.3, "people tested", 
  2.184875*^6, 1.614458*^6, 570417., "", 30556., 12.75, 9.42, 3.33, 1783., 
  75., 1.7134873*^7, 508.544, 43.2, 18.779, 11.881, 48472.545, "", 109.361, 
  5.29, 24.4, 27.3, "", 3.32, 82.28, 0.944}, {"NLD", "Europe", "Netherlands", 
  "2021-03-22", 1.224947*^6, 6337., 6635.143, 16426., 15., 29.714, 71488.537, 
  369.831, 387.23, 958.63, 0.875, 1.734, 1.17, 638., 37.234, 1555., 90.751, 
  "", "", "", "", "", "", "", "", 42015., 2.452, "", "", "people tested", "", 
  "", "", "", 32279., "", "", "", 1884., 75., 1.7134873*^7, 508.544, 43.2, 
  18.779, 11.881, 48472.545, "", 109.361, 5.29, 24.4, 27.3, "", 3.32, 82.28, 
  0.944}, {"NLD", "Europe", "Netherlands", "2021-03-23", 1.230746*^6, 5799., 
  6739.857, 16475., 49., 32., 71826.969, 338.433, 393.342, 961.489, 2.86, 
  1.868, 1.16, 623., 36.359, 1575., 91.918, "", "", "", "", "", "", "", "", 
  41741., 2.436, "", "", "people tested", "", "", "", "", 34001., "", "", "", 
  1984., 75., 1.7134873*^7, 508.544, 43.2, 18.779, 11.881, 48472.545, "", 
  109.361, 5.29, 24.4, 27.3, "", 3.32, 82.28, 0.944}, 
 {"NLD", "Europe", "Netherlands", "2021-03-24", 1.238664*^6, 7918., 6993.857, 
  16510., 35., 30.286, 72289.068, 462.099, 408.165, 963.532, 2.043, 1.767, 
  1.16, 625., 36.475, 1562., 91.159, "", "", "", "", "", "", "", "", 41467., 
  2.42, "", "", "people tested", "", "", "", "", 35724., "", "", "", 2085., 
  75., 1.7134873*^7, 508.544, 43.2, 18.779, 11.881, 48472.545, "", 109.361, 
  5.29, 24.4, 27.3, "", 3.32, 82.28, 0.944}, {"NLD", "Europe", "Netherlands", 
  "2021-03-25", 1.246682*^6, 8018., 7233.857, 16536., 26., 29.143, 72757.003, 
  467.935, 422.172, 965.049, 1.517, 1.701, 1.15, 619., 36.125, 1573., 91.801, 
  "", "", "", "", "", "", "", "", 41193., 2.404, "", "", "people tested", "", 
  "", "", "", 37447., "", "", "", 2185., 75., 1.7134873*^7, 508.544, 43.2, 
  18.779, 11.881, 48472.545, "", 109.361, 5.29, 24.4, 27.3, "", 3.32, 82.28, 
  0.944}, {"NLD", "Europe", "Netherlands", "2021-03-26", 1.254722*^6, 8040., 
  7300., 16561., 25., 26., 73226.221, 469.219, 426.032, 966.508, 1.459, 
  1.517, 1.13, 625., 36.475, 1596., 93.143, "", "", "", "", "", "", "", "", 
  40919., 2.388, "", "", "people tested", "", "", "", "", 39169., "", "", "", 
  2286., 75., 1.7134873*^7, 508.544, 43.2, 18.779, 11.881, 48472.545, "", 
  109.361, 5.29, 24.4, 27.3, "", 3.32, 82.28, 0.944}, 
 {"NLD", "Europe", "Netherlands", "2021-03-27", 1.263882*^6, 9160., 7490.714, 
  16592., 31., 28.143, 73760.803, 534.582, 437.162, 968.318, 1.809, 1.642, 
  1.12, 643., 37.526, 1595., 93.085, "", "", "", "", "", "", "", "", 40645., 
  2.372, "", "", "people tested", "", "", "", "", 40892., "", "", "", 2386., 
  75., 1.7134873*^7, 508.544, 43.2, 18.779, 11.881, 48472.545, "", 109.361, 
  5.29, 24.4, 27.3, "", 3.32, 82.28, 0.944}, {"NLD", "Europe", "Netherlands", 
  "2021-03-28", 1.27158*^6, 7698., 7567.143, 16607., 15., 28., 74210.063, 
  449.259, 441.622, 969.193, 0.875, 1.634, 1.11, 655., 38.226, 1593., 92.968, 
  309.081, 18.038, 1620.213, 94.556, "", 7.874391*^6, 459.554, "", 40371., 
  2.356, 0.08, 12.5, "people tested", 2.483175*^6, 1.815254*^6, 667921., "", 
  42614., 14.49, 10.59, 3.9, 2487., 75., 1.7134873*^7, 508.544, 43.2, 18.779, 
  11.881, 48472.545, "", 109.361, 5.29, 24.4, 27.3, "", 3.32, 82.28, 0.944}, 
 {"NLD", "Europe", "Netherlands", "2021-03-29", 1.278519*^6, 6939., 7653.143, 
  16620., 13., 27.714, 74615.026, 404.964, 446.641, 969.952, 0.759, 1.617, 
  1.09, 675., 39.393, 1667., 97.287, "", "", "", "", "", "", "", "", 40103., 
  2.34, "", "", "people tested", "", "", "", "", 45752., "", "", "", 2670., 
  75., 1.7134873*^7, 508.544, 43.2, 18.779, 11.881, 48472.545, "", 109.361, 
  5.29, 24.4, 27.3, "", 3.32, 82.28, 0.944}, {"NLD", "Europe", "Netherlands", 
  "2021-03-30", 1.284585*^6, 6066., 7691.286, 16657., 37., 26., 74969.041, 
  354.015, 448.867, 972.111, 2.159, 1.517, 1.07, 682., 39.802, 1728., 
  100.847, "", "", "", "", "", "", "", "", 39835., 2.325, "", "", 
  "people tested", "", "", "", "", 48890., "", "", "", 2853., 75., 
  1.7134873*^7, 508.544, 43.2, 18.779, 11.881, 48472.545, "", 109.361, 5.29, 
  24.4, 27.3, "", 3.32, 82.28, 0.944}, {"NLD", "Europe", "Netherlands", 
  "2021-03-31", 1.292806*^6, 8221., 7734.571, 16689., 32., 25.571, 75448.823, 
  479.782, 451.394, 973.979, 1.868, 1.492, 1.06, 681., 39.744, 1653., 96.47, 
  "", "", "", "", "", "", "", "", 39567., 2.309, "", "", "people tested", "", 
  "", "", "", 52028., "", "", "", 3036., 75., 1.7134873*^7, 508.544, 43.2, 
  18.779, 11.881, 48472.545, "", 109.361, 5.29, 24.4, 27.3, "", 3.32, 82.28, 
  0.944}, {"NLD", "Europe", "Netherlands", "2021-04-01", 1.301127*^6, 8321., 
  7777.857, 16713., 24., 25.286, 75934.441, 485.618, 453.92, 975.379, 1.401, 
  1.476, 1.04, 688., 40.152, 1639., 95.653, "", "", "", "", "", "", "", "", 
  39299., 2.294, "", "", "people tested", "", "", "", "", 55166., "", "", "", 
  3220., 75., 1.7134873*^7, 508.544, 43.2, 18.779, 11.881, 48472.545, "", 
  109.361, 5.29, 24.4, 27.3, "", 3.32, 82.28, 0.944}, 
 {"NLD", "Europe", "Netherlands", "2021-04-02", 1.308774*^6, 7647., 7721.714, 
  16733., 20., 24.571, 76380.724, 446.283, 450.643, 976.546, 1.167, 1.434, 
  1.02, 705., 41.144, 1625., 94.836, "", "", "", "", "", "", "", "", 39031., 
  2.278, "", "", "people tested", "", "", "", "", 58304., "", "", "", 3403., 
  75., 1.7134873*^7, 508.544, 43.2, 18.779, 11.881, 48472.545, "", 109.361, 
  5.29, 24.4, 27.3, "", 3.32, 82.28, 0.944}, {"NLD", "Europe", "Netherlands", 
  "2021-04-03", 1.316913*^6, 8139., 7575.857, 16766., 33., 24.857, 76855.72, 
  474.996, 442.131, 978.472, 1.926, 1.451, 1., 734., 42.837, 1614., 94.194, 
  "", "", "", "", "", "", "", "", 38763., 2.262, "", "", "people tested", "", 
  "", "", "", 61442., "", "", "", 3586., 75., 1.7134873*^7, 508.544, 43.2, 
  18.779, 11.881, 48472.545, "", 109.361, 5.29, 24.4, 27.3, "", 3.32, 82.28, 
  0.944}, {"NLD", "Europe", "Netherlands", "2021-04-04", 1.324021*^6, 7108., 
  7491.571, 16790., 24., 26.143, 77270.546, 414.827, 437.212, 979.873, 1.401, 
  1.526, 0.99, 730., 42.603, 1587., 92.618, 372.078, 21.715, 1719.631, 
  100.359, "", 8.143855*^6, 475.28, "", 38495., 2.247, 0.084, 11.9, 
  "people tested", 2.935237*^6, 2.159416*^6, 775821., "", 64580., 17.13, 
  12.6, 4.53, 3769., 75., 1.7134873*^7, 508.544, 43.2, 18.779, 11.881, 
  48472.545, "", 109.361, 5.29, 24.4, 27.3, "", 3.32, 82.28, 0.944}, 
 {"NLD", "Europe", "Netherlands", "2021-04-05", 1.32956*^6, 5539., 7291.571, 
  16801., 11., 25.857, 77593.805, 323.259, 425.54, 980.515, 0.642, 1.509, 
  0.98, 746., 43.537, 1628., 95.011, "", "", "", "", "", "", "", "", 38161., 
  2.227, "", "", "people tested", "", "", "", "", 68471., "", "", "", 3996., 
  75., 1.7134873*^7, 508.544, 43.2, 18.779, 11.881, 48472.545, "", 109.361, 
  5.29, 24.4, 27.3, "", 3.32, 82.28, 0.944}, {"NLD", "Europe", "Netherlands", 
  "2021-04-06", 1.335312*^6, 5752., 7246.714, 16826., 25., 24.143, 77929.495, 
  335.69, 422.922, 981.974, 1.459, 1.409, 0.99, 750., 43.77, 1748., 102.014, 
  "", "", "", "", "", "", "", "", 37828., 2.208, "", "", "people tested", "", 
  "", "", "", 72362., "", "", "", 4223., 75., 1.7134873*^7, 508.544, 43.2, 
  18.779, 11.881, 48472.545, "", 109.361, 5.29, 24.4, 27.3, "", 3.32, 82.28, 
  0.944}, {"NLD", "Europe", "Netherlands", "2021-04-07", 1.341742*^6, 6430., 
  6990.857, 16850., 24., 23., 78304.753, 375.258, 407.99, 983.375, 1.401, 
  1.342, 1., 776., 45.288, 1782., 103.998, "", "", "", "", "", "", "", "", 
  37494., 2.188, "", "", "people tested", "", "", "", "", 76252., "", "", "", 
  4450., 75., 1.7134873*^7, 508.544, 43.2, 18.779, 11.881, 48472.545, "", 
  109.361, 5.29, 24.4, 27.3, "", 3.32, 82.28, 0.944}, 
 {"NLD", "Europe", "Netherlands", "2021-04-08", 1.350034*^6, 8292., 6986.714, 
  16873., 23., 22.857, 78788.679, 483.925, 407.748, 984.717, 1.342, 1.334, 
  1.01, 798., 46.572, 1727., 100.789, "", "", "", "", "", "", "", "", 37160., 
  2.169, "", "", "people tested", "", "", "", "", 80143., "", "", "", 4677., 
  75., 1.7134873*^7, 508.544, 43.2, 18.779, 11.881, 48472.545, "", 109.361, 
  5.29, 24.4, 27.3, "", 3.32, 82.28, 0.944}, {"NLD", "Europe", "Netherlands", 
  "2021-04-09", 1.358016*^6, 7982., 7034.571, 16915., 42., 26., 79254.512, 
  465.834, 410.541, 987.168, 2.451, 1.517, 1.02, 784., 45.755, 1711., 99.855, 
  "", "", "", "", "", "", "", "", 36827., 2.149, "", "", "people tested", "", 
  "", "", "", 84034., "", "", "", 4904., 75., 1.7134873*^7, 508.544, 43.2, 
  18.779, 11.881, 48472.545, "", 109.361, 5.29, 24.4, 27.3, "", 3.32, 82.28, 
  0.944}, {"NLD", "Europe", "Netherlands", "2021-04-10", 1.366024*^6, 8008., 
  7015.857, 16939., 24., 24.714, 79721.863, 467.351, 409.449, 988.569, 1.401, 
  1.442, 1.03, 787., 45.93, 1704., 99.446, "", "", "", "", "", "", "", "", 
  36493., 2.13, "", "", "people tested", "", "", "", "", 87924., "", "", "", 
  5131., 75., 1.7134873*^7, 508.544, 43.2, 18.779, 11.881, 48472.545, "", 
  109.361, 5.29, 24.4, 27.3, "", 3.32, 82.28, 0.944}, 
 {"NLD", "Europe", "Netherlands", "2021-04-11", 1.374451*^6, 8427., 7204.286, 
  16959., 20., 24.143, 80213.667, 491.804, 420.446, 989.736, 1.167, 1.409, 
  1.04, 788., 45.988, 1729., 100.905, 381.921, 22.289, 1766.879, 103.116, "", 
  8.39697*^6, 490.051, "", 36159., 2.11, 0.095, 10.5, "people tested", 
  3.577941*^6, 2.674445*^6, 903496., "", 91815., 20.88, 15.61, 5.27, 5358., 
  75., 1.7134873*^7, 508.544, 43.2, 18.779, 11.881, 48472.545, "", 109.361, 
  5.29, 24.4, 27.3, "", 3.32, 82.28, 0.944}, {"NLD", "Europe", "Netherlands", 
  "2021-04-12", 1.381182*^6, 6731., 7374.571, 16981., 22., 25.714, 80606.492, 
  392.825, 430.384, 991.02, 1.284, 1.501, 1.04, 794., 46.338, 1788., 104.349, 
  "", "", "", "", "", "", "", "", 35972., 2.099, "", "", "people tested", "", 
  "", "", "", 95164., "", "", "", 5554., 75., 1.7134873*^7, 508.544, 43.2, 
  18.779, 11.881, 48472.545, "", 109.361, 5.29, 24.4, 27.3, "", 3.32, 82.28, 
  0.944}, {"NLD", "Europe", "Netherlands", "2021-04-13", 1.387961*^6, 6779., 
  7521.286, 17018., 37., 27.429, 81002.118, 395.626, 438.946, 993.179, 2.159, 
  1.601, 1.03, 794., 46.338, 1760., 102.715, "", "", "", "", "", "", "", "", 
  35786., 2.088, "", "", "people tested", "", "", "", "", 98512., "", "", "", 
  5749., 75., 1.7134873*^7, 508.544, 43.2, 18.779, 11.881, 48472.545, "", 
  109.361, 5.29, 24.4, 27.3, "", 3.32, 82.28, 0.944}, 
 {"NLD", "Europe", "Netherlands", "2021-04-14", 1.393543*^6, 5582., 7400.143, 
  17048., 30., 28.286, 81327.886, 325.768, 431.876, 994.93, 1.751, 1.651, 
  1.03, 784., 45.755, 1715., 100.088, "", "", "", "", "", "", "", "", 35599., 
  2.078, "", "", "people tested", "", "", "", "", 101861., "", "", "", 5945., 
  75., 1.7134873*^7, 508.544, 43.2, 18.779, 11.881, 48472.545, "", 109.361, 
  5.29, 24.4, 27.3, "", 3.32, 82.28, 0.944}, {"NLD", "Europe", "Netherlands", 
  "2021-04-15", 1.402433*^6, 8890., 7485.571, 17063., 15., 27.143, 81846.711, 
  518.825, 436.862, 995.805, 0.875, 1.584, 1.04, 789., 46.046, 1688., 98.513, 
  "", "", "", "", "", "", "", "", 35412., 2.067, "", "", "people tested", "", 
  "", "", "", 105210., "", "", "", 6140., 75., 1.7134873*^7, 508.544, 43.2, 
  18.779, 11.881, 48472.545, "", 109.361, 5.29, 24.4, 27.3, "", 3.32, 82.28, 
  0.944}, {"NLD", "Europe", "Netherlands", "2021-04-16", 1.411474*^6, 9041., 
  7636.857, 17080., 17., 23.571, 82374.348, 527.637, 445.691, 996.798, 0.992, 
  1.376, 1.06, 792., 46.222, 1698., 99.096, "", "", "", "", "", "", "", "", 
  35225., 2.056, "", "", "people tested", "", "", "", "", 108559., "", "", 
  "", 6336., 75., 1.7134873*^7, 508.544, 43.2, 18.779, 11.881, 48472.545, "", 
  109.361, 5.29, 24.4, 27.3, "", 3.32, 82.28, 0.944}, 
 {"NLD", "Europe", "Netherlands", "2021-04-17", 1.419871*^6, 8397., 7692.429, 
  17114., 34., 25., 82864.402, 490.053, 448.934, 998.782, 1.984, 1.459, 1.06, 
  802., 46.805, 1626., 94.894, "", "", "", "", "", "", "", "", 35039., 2.045, 
  "", "", "people tested", "", "", "", "", 111907., "", "", "", 6531., 75., 
  1.7134873*^7, 508.544, 43.2, 18.779, 11.881, 48472.545, "", 109.361, 5.29, 
  24.4, 27.3, "", 3.32, 82.28, 0.944}, {"NLD", "Europe", "Netherlands", 
  "2021-04-18", 1.42844*^6, 8569., 7712.714, 17127., 13., 24., 83364.493, 
  500.091, 450.118, 999.541, 0.759, 1.401, 1.06, 808., 47.155, 1670., 97.462, 
  369.125, 21.542, 1658.602, 96.797, "", 8.640932*^6, 504.289, "", 34852., 
  2.034, 0.098, 10.2, "people tested", 4.384733*^6, 3.390669*^6, 994064., "", 
  115256., 25.59, 19.79, 5.8, 6726., 75., 1.7134873*^7, 508.544, 43.2, 
  18.779, 11.881, 48472.545, "", 109.361, 5.29, 24.4, 27.3, "", 3.32, 82.28, 
  0.944}, {"NLD", "Europe", "Netherlands", "2021-04-19", 1.435601*^6, 7161., 
  7774.143, 17150., 23., 24.143, 83782.413, 417.92, 453.703, 1000.883, 1.342, 
  1.409, 1.06, 813., 47.447, 1731., 101.022, "", "", "", "", "", "", "", "", 
  35254., 2.057, "", "", "people tested", "", "", "", "", 112162., "", "", 
  "", 6546., 75., 1.7134873*^7, 508.544, 43.2, 18.779, 11.881, 48472.545, "", 
  109.361, 5.29, 24.4, 27.3, "", 3.32, 82.28, 0.944}, 
 {"NLD", "Europe", "Netherlands", "2021-04-20", 1.442481*^6, 6880., 7788.571, 
  17179., 29., 23., 84183.933, 401.52, 454.545, 1002.575, 1.692, 1.342, 1.06, 
  823., 48.031, 1830., 106.8, "", "", "", "", "", "", "", "", 35656., 2.081, 
  "", "", "people tested", "", "", "", "", 109068., "", "", "", 6365., 75., 
  1.7134873*^7, 508.544, 43.2, 18.779, 11.881, 48472.545, "", 109.361, 5.29, 
  24.4, 27.3, "", 3.32, 82.28, 0.944}, {"NLD", "Europe", "Netherlands", 
  "2021-04-21", 1.451071*^6, 8590., 8218.286, 17202., 23., 22., 84685.25, 
  501.317, 479.623, 1003.918, 1.342, 1.284, 1.05, 822., 47.972, 1792., 
  104.582, "", "", "", "", "", "", "", "", 36058., 2.104, "", "", 
  "people tested", "", "", "", "", 105975., "", "", "", 6185., 75., 
  1.7134873*^7, 508.544, 43.2, 18.779, 11.881, 48472.545, "", 109.361, 5.29, 
  24.4, 27.3, "", 3.32, 82.28, 0.944}, {"NLD", "Europe", "Netherlands", 
  "2021-04-22", 1.460753*^6, 9682., 8331.429, 17226., 24., 23.286, 85250.296, 
  565.046, 486.226, 1005.318, 1.401, 1.359, 1.04, 839., 48.964, 1843., 
  107.558, "", "", "", "", "", "", "", "", 36460., 2.128, "", "", 
  "people tested", "", "", "", "", 102881., "", "", "", 6004., 75., 
  1.7134873*^7, 508.544, 43.2, 18.779, 11.881, 48472.545, "", 109.361, 5.29, 
  24.4, 27.3, "", 3.32, 82.28, 0.944}, {"NLD", "Europe", "Netherlands", 
  "2021-04-23", 1.470037*^6, 9284., 8366.143, 17245., 19., 23.571, 85792.115, 
  541.819, 488.252, 1006.427, 1.109, 1.376, 1.03, 837., 48.848, 1776., 
  103.648, "", "", "", "", "", "", "", "", 36862., 2.151, "", "", 
  "people tested", "", "", "", "", 99787., "", "", "", 5824., 75., 
  1.7134873*^7, 508.544, 43.2, 18.779, 11.881, 48472.545, "", 109.361, 5.29, 
  24.4, 27.3, "", 3.32, 82.28, 0.944}, {"NLD", "Europe", "Netherlands", 
  "2021-04-24", 1.478144*^6, 8107., 8324.714, 17269., 24., 22.143, 86265.244, 
  473.129, 485.835, 1007.828, 1.401, 1.292, 1.01, 816., 47.622, 1698., 
  99.096, "", "", "", "", "", "", "", "", 37263., 2.175, "", "", 
  "people tested", "", "", "", "", 96693., "", "", "", 5643., 75., 
  1.7134873*^7, 508.544, 43.2, 18.779, 11.881, 48472.545, "", 109.361, 5.29, 
  24.4, 27.3, "", 3.32, 82.28, 0.944}, {"NLD", "Europe", "Netherlands", 
  "2021-04-25", 1.486205*^6, 8061., 8252.143, 17281., 12., 22., 86735.688, 
  470.444, 481.599, 1008.528, 0.7, 1.284, 0.99, 841., 49.081, 1691., 98.688, 
  373.062, 21.772, 1824.955, 106.505, "", 8.90459*^6, 519.676, "", 37665., 
  2.198, 0.103, 9.7, "people tested", 5.039928*^6, 3.928522*^6, 1.120289*^6, 
  "", 93599., 29.41, 22.93, 6.54, 5462., 75., 1.7134873*^7, 508.544, 43.2, 
  18.779, 11.881, 48472.545, "", 109.361, 5.29, 24.4, 27.3, "", 3.32, 82.28, 
  0.944}, {"NLD", "Europe", "Netherlands", "2021-04-26", 1.492437*^6, 6232., 
  8119.429, 17295., 14., 20.714, 87099.391, 363.703, 473.854, 1009.345, 
  0.817, 1.209, 0.96, 813., 47.447, 1759., 102.656, "", "", "", "", "", "", 
  "", "", 36860., 2.151, "", "", "people tested", "", "", "", "", 93862., "", 
  "", "", 5478., 71.3, 1.7134873*^7, 508.544, 43.2, 18.779, 11.881, 
  48472.545, "", 109.361, 5.29, 24.4, 27.3, "", 3.32, 82.28, 0.944}, 
 {"NLD", "Europe", "Netherlands", "2021-04-27", 1.497806*^6, 5369., 7903.571, 
  17328., 33., 21.286, 87412.728, 313.338, 461.256, 1011.271, 1.926, 1.242, 
  0.96, 820., 47.856, 1777., 103.707, "", "", "", "", "", "", "", "", 36054., 
  2.104, "", "", "people tested", "", "", "", "", 94124., "", "", "", 5493., 
  71.3, 1.7134873*^7, 508.544, 43.2, 18.779, 11.881, 48472.545, "", 109.361, 
  5.29, 24.4, 27.3, "", 3.32, 82.28, 0.944}, {"NLD", "Europe", "Netherlands", 
  "2021-04-28", 1.506476*^6, 8670., 7915., 17339., 11., 19.571, 87918.714, 
  505.986, 461.923, 1011.913, 0.642, 1.142, 0.96, 814., 47.505, 1797., 
  104.874, "", "", "", "", "", "", "", "", 35248., 2.057, "", "", 
  "people tested", "", "", "", "", 94387., "", "", "", 5508., 67.59, 
  1.7134873*^7, 508.544, 43.2, 18.779, 11.881, 48472.545, "", 109.361, 5.29, 
  24.4, 27.3, "", 3.32, 82.28, 0.944}, {"NLD", "Europe", "Netherlands", 
  "2021-04-29", 1.515165*^6, 8689., 7773.143, 17372., 33., 20.857, 88425.809, 
  507.095, 453.645, 1013.839, 1.926, 1.217, 0.96, 813., 47.447, 1891., 
  110.36, "", "", "", "", "", "", "", "", 34442., 2.01, "", "", 
  "people tested", "", "", "", "", 94650., "", "", "", 5524., 67.59, 
  1.7134873*^7, 508.544, 43.2, 18.779, 11.881, 48472.545, "", 109.361, 5.29, 
  24.4, 27.3, "", 3.32, 82.28, 0.944}, {"NLD", "Europe", "Netherlands", 
  "2021-04-30", 1.522973*^6, 7808., 7562.286, 17398., 26., 21.857, 88881.487, 
  455.679, 441.339, 1015.356, 1.517, 1.276, 0.95, 807., 47.097, 1899., 
  110.827, "", "", "", "", "", "", "", "", 33636., 1.963, "", "", 
  "people tested", "", "", "", "", 94912., "", "", "", 5539., 67.59, 
  1.7134873*^7, 508.544, 43.2, 18.779, 11.881, 48472.545, "", 109.361, 5.29, 
  24.4, 27.3, "", 3.32, 82.28, 0.944}, {"NLD", "Europe", "Netherlands", 
  "2021-05-01", 1.528753*^6, 5780., 7229.857, 17421., 23., 21.714, 89218.811, 
  337.324, 421.938, 1016.699, 1.342, 1.267, 0.94, 811., 47.33, 1827., 
  106.625, "", "", "", "", "", "", "", "", 32831., 1.916, "", "", 
  "people tested", "", "", "", "", 95175., "", "", "", 5554., 67.59, 
  1.7134873*^7, 508.544, 43.2, 18.779, 11.881, 48472.545, "", 109.361, 5.29, 
  24.4, 27.3, "", 3.32, 82.28, 0.944}, {"NLD", "Europe", "Netherlands", 
  "2021-05-02", 1.534264*^6, 5511., 6865.571, 17425., 4., 20.571, 89540.436, 
  321.625, 400.678, 1016.932, 0.233, 1.201, 0.96, 804., 46.922, 1796., 
  104.815, 380.937, 22.232, 1775.738, 103.633, "", 9.128763*^6, 532.759, "", 
  32025., 1.869, 0.108, 9.3, "people tested", 5.707989*^6, 4.504697*^6, 
  1.251714*^6, "", 95437., 33.31, 26.29, 7.31, 5570., 67.59, 1.7134873*^7, 
  508.544, 43.2, 18.779, 11.881, 48472.545, "", 109.361, 5.29, 24.4, 27.3, 
  "", 3.32, 82.28, 0.944}, {"NLD", "Europe", "Netherlands", "2021-05-03", 
  1.543494*^6, 9230., 7293.857, 17443., 18., 21.143, 90079.104, 538.668, 
  425.673, 1017.982, 1.05, 1.234, 0.98, 825., 48.147, 1817., 106.041, "", "", 
  "", "", "", "", "", "", 32420., 1.892, "", "", "people tested", "", "", "", 
  "", 98381., "", "", "", 5742., 67.59, 1.7134873*^7, 508.544, 43.2, 18.779, 
  11.881, 48472.545, "", 109.361, 5.29, 24.4, 27.3, "", 3.32, 82.28, 0.944}, 
 {"NLD", "Europe", "Netherlands", "2021-05-04", 1.551248*^6, 7754., 7634.571, 
  17475., 32., 21., 90531.631, 452.527, 445.558, 1019.85, 1.868, 1.226, 0.98, 
  818., 47.739, 1795., 104.757, "", "", "", "", "", "", "", "", 32815., 
  1.915, "", "", "people tested", "", "", "", "", 101324., "", "", "", 5913., 
  67.59, 1.7134873*^7, 508.544, 43.2, 18.779, 11.881, 48472.545, "", 109.361, 
  5.29, 24.4, 27.3, "", 3.32, 82.28, 0.944}, {"NLD", "Europe", "Netherlands", 
  "2021-05-05", 1.558549*^6, 7301., 7439., 17501., 26., 23.143, 90957.721, 
  426.09, 434.144, 1021.367, 1.517, 1.351, 0.95, 830., 48.439, 1715., 
  100.088, "", "", "", "", "", "", "", "", 33210., 1.938, "", "", 
  "people tested", "", "", "", "", 104267., "", "", "", 6085., 67.59, 
  1.7134873*^7, 508.544, 43.2, 18.779, 11.881, 48472.545, "", 109.361, 5.29, 
  24.4, 27.3, "", 3.32, 82.28, 0.944}, {"NLD", "Europe", "Netherlands", 
  "2021-05-06", 1.565352*^6, 6803., 7169.571, 17525., 24., 21.857, 91354.748, 
  397.027, 418.42, 1022.768, 1.401, 1.276, 0.93, 807., 47.097, 1744., 
  101.781, "", "", "", "", "", "", "", "", 33605., 1.961, "", "", 
  "people tested", "", "", "", "", 107211., "", "", "", 6257., 67.59, 
  1.7134873*^7, 508.544, 43.2, 18.779, 11.881, 48472.545, "", 109.361, 5.29, 
  24.4, 27.3, "", 3.32, 82.28, 0.944}, {"NLD", "Europe", "Netherlands", 
  "2021-05-07", 1.572861*^6, 7509., 7126.857, 17547., 22., 21.286, 91792.977, 
  438.229, 415.927, 1024.052, 1.284, 1.242, 0.93, 797., 46.513, 1724., 
  100.614, "", "", "", "", "", "", "", "", 34000., 1.984, "", "", 
  "people tested", "", "", "", "", 110154., "", "", "", 6429., 67.59, 
  1.7134873*^7, 508.544, 43.2, 18.779, 11.881, 48472.545, "", 109.361, 5.29, 
  24.4, 27.3, "", 3.32, 82.28, 0.944}, {"NLD", "Europe", "Netherlands", 
  "2021-05-08", 1.5803*^6, 7439., 7363.857, 17578., 31., 22.429, 92227.121, 
  434.144, 429.758, 1025.861, 1.809, 1.309, 0.92, 778., 45.404, 1700., 
  99.213, "", "", "", "", "", "", "", "", 34395., 2.007, "", "", 
  "people tested", "", "", "", "", 113097., "", "", "", 6600., 67.59, 
  1.7134873*^7, 508.544, 43.2, 18.779, 11.881, 48472.545, "", 109.361, 5.29, 
  24.4, 27.3, "", 3.32, 82.28, 0.944}, {"NLD", "Europe", "Netherlands", 
  "2021-05-09", 1.586868*^6, 6568., 7514.857, 17582., 4., 22.429, 92610.433, 
  383.312, 438.571, 1026.095, 0.233, 1.309, 0.91, 767., 44.763, 1668., 
  97.345, 305.143, 17.808, 1477.485, 86.227, "", 9.372293*^6, 546.972, "", 
  34790., 2.03, 0.119, 8.4, "people tested", 6.520275*^6, 5.046823*^6, 
  1.568918*^6, "", 116041., 38.05, 29.45, 9.16, 6772., 67.59, 1.7134873*^7, 
  508.544, 43.2, 18.779, 11.881, 48472.545, "", 109.361, 5.29, 24.4, 27.3, 
  "", 3.32, 82.28, 0.944}, {"NLD", "Europe", "Netherlands", "2021-05-10", 
  1.592742*^6, 5874., 7035.429, 17602., 20., 22.714, 92953.242, 342.81, 
  410.591, 1027.262, 1.167, 1.326, 0.88, 757., 44.179, 1730., 100.964, "", 
  "", "", "", "", "", "", "", 33970., 1.983, "", "", "people tested", "", "", 
  "", "", 119289., "", "", "", 6962., 67.59, 1.7134873*^7, 508.544, 43.2, 
  18.779, 11.881, 48472.545, "", 109.361, 5.29, 24.4, 27.3, "", 3.32, 82.28, 
  0.944}, {"NLD", "Europe", "Netherlands", "2021-05-11", 1.59828*^6, 5538., 
  6718.857, 17648., 46., 24.714, 93276.443, 323.201, 392.116, 1029.946, 
  2.685, 1.442, 0.86, 748., 43.654, 1732., 101.08, "", "", "", "", "", "", 
  "", "", 33150., 1.935, "", "", "people tested", "", "", "", "", 122537., 
  "", "", "", 7151., 67.59, 1.7134873*^7, 508.544, 43.2, 18.779, 11.881, 
  48472.545, "", 109.361, 5.29, 24.4, 27.3, "", 3.32, 82.28, 0.944}, 
 {"NLD", "Europe", "Netherlands", "2021-05-12", 1.604659*^6, 6379., 6587.143, 
  17664., 16., 23.286, 93648.724, 372.282, 384.429, 1030.88, 0.934, 1.359, 
  0.84, 738., 43.07, 1607., 93.785, "", "", "", "", "", "", "", "", 32330., 
  1.887, "", "", "people tested", "", "", "", "", 125785., "", "", "", 7341., 
  67.59, 1.7134873*^7, 508.544, 43.2, 18.779, 11.881, 48472.545, "", 109.361, 
  5.29, 24.4, 27.3, "", 3.32, 82.28, 0.944}, {"NLD", "Europe", "Netherlands", 
  "2021-05-13", 1.610699*^6, 6040., 6478.143, 17679., 15., 22., 94001.222, 
  352.498, 378.068, 1031.756, 0.875, 1.284, 0.81, 733., 42.778, 1498., 
  87.424, "", "", "", "", "", "", "", "", 31511., 1.839, "", "", 
  "people tested", "", "", "", "", 129033., "", "", "", 7530., 67.59, 
  1.7134873*^7, 508.544, 43.2, 18.779, 11.881, 48472.545, "", 109.361, 5.29, 
  24.4, 27.3, "", 3.32, 82.28, 0.944}, {"NLD", "Europe", "Netherlands", 
  "2021-05-14", 1.616234*^6, 5535., 6196.143, 17690., 11., 20.429, 94324.247, 
  323.025, 361.61, 1032.397, 0.642, 1.192, 0.79, 728., 42.486, 1522., 88.825, 
  "", "", "", "", "", "", "", "", 30691., 1.791, "", "", "people tested", "", 
  "", "", "", 132281., "", "", "", 7720., 67.59, 1.7134873*^7, 508.544, 43.2, 
  18.779, 11.881, 48472.545, "", 109.361, 5.29, 24.4, 27.3, "", 3.32, 82.28, 
  0.944}, {"NLD", "Europe", "Netherlands", "2021-05-15", 1.620702*^6, 4468., 
  5771.714, 17703., 13., 17.857, 94585.002, 260.755, 336.84, 1033.156, 0.759, 
  1.042, 0.78, 710., 41.436, 1473., 85.965, "", "", "", "", "", "", "", "", 
  29871., 1.743, "", "", "people tested", "", "", "", "", 135529., "", "", 
  "", 7910., 67.59, 1.7134873*^7, 508.544, 43.2, 18.779, 11.881, 48472.545, 
  "", 109.361, 5.29, 24.4, 27.3, "", 3.32, 82.28, 0.944}, 
 {"NLD", "Europe", "Netherlands", "2021-05-16", 1.625151*^6, 4449., 5469., 
  17717., 14., 19.286, 94844.648, 259.646, 319.174, 1033.973, 0.817, 1.126, 
  0.77, 686., 40.035, 1466., 85.557, 235.256, 13.73, 1240.26, 72.382, "", 
  9.57565*^6, 558.84, "", 29051., 1.695, 0.117, 8.5, "people tested", 
  7.491716*^6, 5.704969*^6, 1.91112*^6, "", 138777., 43.72, 33.29, 11.15, 
  8099., 67.59, 1.7134873*^7, 508.544, 43.2, 18.779, 11.881, 48472.545, "", 
  109.361, 5.29, 24.4, 27.3, "", 3.32, 82.28, 0.944}, 
 {"NLD", "Europe", "Netherlands", "2021-05-17", 1.627997*^6, 2846., 5036.429, 
  17725., 8., 17.571, 95010.742, 166.094, 293.929, 1034.44, 0.467, 1.025, 
  0.77, 681., 39.744, 1502., 87.657, "", "", "", "", "", "", "", "", 28115., 
  1.641, "", "", "people tested", "", "", "", "", 139332., "", "", "", 8131., 
  67.59, 1.7134873*^7, 508.544, 43.2, 18.779, 11.881, 48472.545, "", 109.361, 
  5.29, 24.4, 27.3, "", 3.32, 82.28, 0.944}, {"NLD", "Europe", "Netherlands", 
  "2021-05-18", 1.633356*^6, 5359., 5010.857, 17742., 17., 13.429, 95323.496, 
  312.754, 292.436, 1035.432, 0.992, 0.784, 0.78, 646., 37.701, 1503., 
  87.716, "", "", "", "", "", "", "", "", 27180., 1.586, "", "", 
  "people tested", "", "", "", "", 139887., "", "", "", 8164., 67.59, 
  1.7134873*^7, 508.544, 43.2, 18.779, 11.881, 48472.545, "", 109.361, 5.29, 
  24.4, 27.3, "", 3.32, 82.28, 0.944}, {"NLD", "Europe", "Netherlands", 
  "2021-05-19", 1.63794*^6, 4584., 4754.429, 17758., 16., 13.429, 95591.021, 
  267.525, 277.471, 1036.366, 0.934, 0.784, 0.77, 637., 37.176, 1365., 
  79.662, "", "", "", "", "", "", "", "", 26244., 1.532, "", "", 
  "people tested", "", "", "", "", 140442., "", "", "", 8196., 62.04, 
  1.7134873*^7, 508.544, 43.2, 18.779, 11.881, 48472.545, "", 109.361, 5.29, 
  24.4, 27.3, "", 3.32, 82.28, 0.944}, {"NLD", "Europe", "Netherlands", 
  "2021-05-20", 1.64261*^6, 4670., 4558.714, 17778., 20., 14.143, 95863.564, 
  272.544, 266.049, 1037.533, 1.167, 0.825, 0.75, 621., 36.242, 1278., 
  74.585, "", "", "", "", "", "", "", "", 25308., 1.477, "", "", 
  "people tested", "", "", "", "", 140997., "", "", "", 8229., 62.04, 
  1.7134873*^7, 508.544, 43.2, 18.779, 11.881, 48472.545, "", 109.361, 5.29, 
  24.4, 27.3, "", 3.32, 82.28, 0.944}, {"NLD", "Europe", "Netherlands", 
  "2021-05-21", 1.646781*^6, 4171., 4363.857, 17790., 12., 14.286, 96106.986, 
  243.422, 254.677, 1038.234, 0.7, 0.834, 0.74, 608., 35.483, 1214., 70.85, 
  "", "", "", "", "", "", "", "", 24373., 1.422, "", "", "people tested", "", 
  "", "", "", 141551., "", "", "", 8261., 62.04, 1.7134873*^7, 508.544, 43.2, 
  18.779, 11.881, 48472.545, "", 109.361, 5.29, 24.4, 27.3, "", 3.32, 82.28, 
  0.944}, {"NLD", "Europe", "Netherlands", "2021-05-22", 1.64996*^6, 3179., 
  4179.714, 17810., 20., 15.286, 96292.514, 185.528, 243.93, 1039.401, 1.167, 
  0.892, 0.73, 602., 35.133, 1129., 65.889, "", "", "", "", "", "", "", "", 
  23437., 1.368, "", "", "people tested", "", "", "", "", 142106., "", "", 
  "", 8293., 62.04, 1.7134873*^7, 508.544, 43.2, 18.779, 11.881, 48472.545, 
  "", 109.361, 5.29, 24.4, 27.3, "", 3.32, 82.28, 0.944}, 
 {"NLD", "Europe", "Netherlands", "2021-05-23", 1.653395*^6, 3435., 4034.857, 
  17817., 7., 14.286, 96492.982, 200.468, 235.476, 1039.809, 0.409, 0.834, 
  0.73, 610., 35.6, 1104., 64.43, 192.929, 11.259, 925.274, 53.999, "", 
  9.73316*^6, 568.032, "", 22501., 1.313, 0.095, 10.5, "people tested", 
  8.490344*^6, 6.185493*^6, 2.44692*^6, "", 142661., 49.55, 36.1, 14.28, 
  8326., 62.04, 1.7134873*^7, 508.544, 43.2, 18.779, 11.881, 48472.545, "", 
  109.361, 5.29, 24.4, 27.3, "", 3.32, 82.28, 0.944}, 
 {"NLD", "Europe", "Netherlands", "2021-05-24", 1.65609*^6, 2695., 4013.286, 
  17827., 10., 14.571, 96650.264, 157.282, 234.217, 1040.393, 0.584, 0.85, 
  0.72, 598., 34.9, 1097., 64.021, "", "", "", "", "", "", "", "", 22072., 
  1.288, "", "", "people tested", "", "", "", "", 141823., "", "", "", 8277., 
  62.04, 1.7134873*^7, 508.544, 43.2, 18.779, 11.881, 48472.545, "", 109.361, 
  5.29, 24.4, 27.3, "", 3.32, 82.28, 0.944}, {"NLD", "Europe", "Netherlands", 
  "2021-05-25", 1.658587*^6, 2497., 3604.429, 17840., 13., 14., 96795.99, 
  145.726, 210.356, 1041.152, 0.759, 0.817, 0.72, 579., 33.791, 1102., 
  64.313, "", "", "", "", "", "", "", "", 21643., 1.263, "", "", 
  "people tested", "", "", "", "", 140985., "", "", "", 8228., 62.04, 
  1.7134873*^7, 508.544, 43.2, 18.779, 11.881, 48472.545, "", 109.361, 5.29, 
  24.4, 27.3, "", 3.32, 82.28, 0.944}, {"NLD", "Europe", "Netherlands", 
  "2021-05-26", 1.661364*^6, 2777., 3346.286, 17850., 10., 13.143, 96958.057, 
  162.067, 195.291, 1041.735, 0.584, 0.767, 0.73, 559., 32.624, 1059., 
  61.804, "", "", "", "", "", "", "", "", 21214., 1.238, "", "", 
  "people tested", "", "", "", "", 140147., "", "", "", 8179., 62.04, 
  1.7134873*^7, 508.544, 43.2, 18.779, 11.881, 48472.545, "", 109.361, 5.29, 
  24.4, 27.3, "", 3.32, 82.28, 0.944}, {"NLD", "Europe", "Netherlands", 
  "2021-05-27", 1.664708*^6, 3344., 3156.857, 17866., 16., 12.571, 97153.215, 
  195.158, 184.236, 1042.669, 0.934, 0.734, 0.75, 541., 31.573, 971., 56.668, 
  "", "", "", "", "", "", "", "", 20785., 1.213, "", "", "people tested", "", 
  "", "", "", 139309., "", "", "", 8130., 62.04, 1.7134873*^7, 508.544, 43.2, 
  18.779, 11.881, 48472.545, "", 109.361, 5.29, 24.4, 27.3, "", 3.32, 82.28, 
  0.944}, {"NLD", "Europe", "Netherlands", "2021-05-28", 1.668581*^6, 3873., 
  3114.286, 17881., 15., 13., 97379.245, 226.03, 181.751, 1043.544, 0.875, 
  0.759, 0.77, 521., 30.406, 919., 53.633, "", "", "", "", "", "", "", "", 
  20356., 1.188, "", "", "people tested", "", "", "", "", 138471., "", "", 
  "", 8081., 62.04, 1.7134873*^7, 508.544, 43.2, 18.779, 11.881, 48472.545, 
  "", 109.361, 5.29, 24.4, 27.3, "", 3.32, 82.28, 0.944}, 
 {"NLD", "Europe", "Netherlands", "2021-05-29", 1.671967*^6, 3386., 3143.857, 
  17889., 8., 11.286, 97576.854, 197.609, 183.477, 1044.011, 0.467, 0.659, 
  0.77, 499., 29.122, 853., 49.782, "", "", "", "", "", "", "", "", 19927., 
  1.163, "", "", "people tested", "", "", "", "", 137633., "", "", "", 8032., 
  62.04, 1.7134873*^7, 508.544, 43.2, 18.779, 11.881, 48472.545, "", 109.361, 
  5.29, 24.4, 27.3, "", 3.32, 82.28, 0.944}, {"NLD", "Europe", "Netherlands", 
  "2021-05-30", 1.674694*^6, 2727., 3042.714, 17895., 6., 11.143, 97736.003, 
  159.149, 177.574, 1044.361, 0.35, 0.65, 0.76, 486., 28.363, 841., 49.081, 
  110.245, 6.434, 524.65, 30.619, "", 9.869645*^6, 575.998, "", 19498., 
  1.138, 0.076, 13.2, "people tested", 9.447905*^6, 6.642656*^6, 3.041992*^6, 
  "", 136794., 55.14, 38.77, 17.75, 7983., 62.04, 1.7134873*^7, 508.544, 
  43.2, 18.779, 11.881, 48472.545, "", 109.361, 5.29, 24.4, 27.3, "", 3.32, 
  82.28, 0.944}, {"NLD", "Europe", "Netherlands", "2021-05-31", 1.676744*^6, 
  2050., 2950.571, 17897., 2., 10., 97855.642, 119.639, 172.197, 1044.478, 
  0.117, 0.584, 0.75, 477., 27.838, 850., 49.606, "", "", "", "", "", "", "", 
  "", "", "", "", "", "", "", "", "", "", 127179., "", "", "", 7422., 62.04, 
  1.7134873*^7, 508.544, 43.2, 18.779, 11.881, 48472.545, "", 109.361, 5.29, 
  24.4, 27.3, "", 3.32, 82.28, 0.944}, {"NLD", "Europe", "Netherlands", 
  "2021-06-01", 1.679093*^6, 2349., 2929.429, 17906., 9., 9.429, 97992.731, 
  137.089, 170.963, 1045.003, 0.525, 0.55, 0.74, 447., 26.087, 793., 46.28, 
  "", "", "", "", "", "", "", "", "", "", "", "", "", "", "", "", "", 
  117564., "", "", "", 6861., 62.04, 1.7134873*^7, 508.544, 43.2, 18.779, 
  11.881, 48472.545, "", 109.361, 5.29, 24.4, 27.3, "", 3.32, 82.28, 0.944}, 
 {"NLD", "Europe", "Netherlands", "2021-06-02", 1.681609*^6, 2516., 2892.143, 
  17918., 12., 9.714, 98139.566, 146.835, 168.787, 1045.704, 0.7, 0.567, 
  0.73, 418., 24.395, "", "", "", "", "", "", "", "", "", "", "", "", "", "", 
  "", "", "", "", "", 107948., "", "", "", 6300., 62.04, 1.7134873*^7, 
  508.544, 43.2, 18.779, 11.881, 48472.545, "", 109.361, 5.29, 24.4, 27.3, 
  "", 3.32, 82.28, 0.944}, {"NLD", "Europe", "Netherlands", "2021-06-03", 
  1.684374*^6, 2765., 2809.429, 17932., 14., 9.429, 98300.933, 161.367, 
  163.96, 1046.521, 0.817, 0.55, 0.72, "", "", "", "", "", "", "", "", "", 
  "", "", "", "", "", "", "", "", "", "", "", "", 98333., "", "", "", 5739., 
  62.04, 1.7134873*^7, 508.544, 43.2, 18.779, 11.881, 48472.545, "", 109.361, 
  5.29, 24.4, 27.3, "", 3.32, 82.28, 0.944}, {"NLD", "Europe", "Netherlands", 
  "2021-06-04", 1.686778*^6, 2404., 2599.571, 17940., 8., 8.429, 98441.232, 
  140.299, 151.712, 1046.988, 0.467, 0.492, 0.71, "", "", "", "", "", "", "", 
  "", "", "", "", "", "", "", "", "", "", "", "", "", "", 88718., "", "", "", 
  5178., 62.04, 1.7134873*^7, 508.544, 43.2, 18.779, 11.881, 48472.545, "", 
  109.361, 5.29, 24.4, 27.3, "", 3.32, 82.28, 0.944}, 
 {"NLD", "Europe", "Netherlands", "2021-06-05", 1.688925*^6, 2147., 2422.571, 
  17950., 10., 8.714, 98566.532, 125.3, 141.383, 1047.571, 0.584, 0.509, 0.7, 
  "", "", "", "", "", "", "", "", "", "", "", "", "", "", "", "", "", "", "", 
  "", "", 79102., "", "", "", 4616., "", 1.7134873*^7, 508.544, 43.2, 18.779, 
  11.881, 48472.545, "", 109.361, 5.29, 24.4, 27.3, "", 3.32, 82.28, 0.944}, 
 {"NLD", "Europe", "Netherlands", "2021-06-06", 1.690481*^6, 1556., 2255.286, 
  17954., 4., 8.429, 98657.341, 90.809, 131.62, 1047.805, 0.233, 0.492, 0.7, 
  "", "", "", "", "", "", "", "", "", "", "", "", "", "", "", "", "", 
  9.934313*^6, 6.900408*^6, 3.357502*^6, "", 69487., 57.98, 40.27, 19.59, 
  4055., "", 1.7134873*^7, 508.544, 43.2, 18.779, 11.881, 48472.545, "", 
  109.361, 5.29, 24.4, 27.3, "", 3.32, 82.28, 0.944}, 
 {"NLD", "Europe", "Netherlands", "2021-06-07", 1.691866*^6, 1385., 2160.286, 
  17957., 3., 8.571, 98738.17, 80.829, 126.075, 1047.98, 0.175, 0.5, "", "", 
  "", "", "", "", "", "", "", "", "", "", "", "", "", "", "", "", "", "", "", 
  "", "", "", "", "", "", "", 1.7134873*^7, 508.544, 43.2, 18.779, 11.881, 
  48472.545, "", 109.361, 5.29, 24.4, 27.3, "", 3.32, 82.28, 0.944}, 
 {"NCL", "Oceania", "New Caledonia", "2021-02-02", "", "", "", "", "", "", 
  "", "", "", "", "", "", "", "", "", "", "", "", "", "", "", "", "", "", "", 
  "", "", "", "", "", 1118., 1118., "", "", "", 0.39, 0.39, "", "", "", 
  285491., 15.342, 33.4, 9.954, 6.489, "", "", "", 23.36, "", "", "", "", 
  77.55, ""}, {"NCL", "Oceania", "New Caledonia", "2021-02-03", "", "", "", 
  "", "", "", "", "", "", "", "", "", "", "", "", "", "", "", "", "", "", "", 
  "", "", "", "", "", "", "", "", "", "", "", "", 69., "", "", "", 242., "", 
  285491., 15.342, 33.4, 9.954, 6.489, "", "", "", 23.36, "", "", "", "", 
  77.55, ""}, {"NCL", "Oceania", "New Caledonia", "2021-02-04", "", "", "", 
  "", "", "", "", "", "", "", "", "", "", "", "", "", "", "", "", "", "", "", 
  "", "", "", "", "", "", "", "", "", "", "", "", 69., "", "", "", 242., "", 
  285491., 15.342, 33.4, 9.954, 6.489, "", "", "", 23.36, "", "", "", "", 
  77.55, ""}, {"NCL", "Oceania", "New Caledonia", "2021-02-05", "", "", "", 
  "", "", "", "", "", "", "", "", "", "", "", "", "", "", "", "", "", "", "", 
  "", "", "", "", "", "", "", "", "", "", "", "", 69., "", "", "", 242., "", 
  285491., 15.342, 33.4, 9.954, 6.489, "", "", "", 23.36, "", "", "", "", 
  77.55, ""}, {"NCL", "Oceania", "New Caledonia", "2021-02-06", "", "", "", 
  "", "", "", "", "", "", "", "", "", "", "", "", "", "", "", "", "", "", "", 
  "", "", "", "", "", "", "", "", "", "", "", "", 69., "", "", "", 242., "", 
  285491., 15.342, 33.4, 9.954, 6.489, "", "", "", 23.36, "", "", "", "", 
  77.55, ""}, {"NCL", "Oceania", "New Caledonia", "2021-02-07", "", "", "", 
  "", "", "", "", "", "", "", "", "", "", "", "", "", "", "", "", "", "", "", 
  "", "", "", "", "", "", "", "", "", "", "", "", 69., "", "", "", 242., "", 
  285491., 15.342, 33.4, 9.954, 6.489, "", "", "", 23.36, "", "", "", "", 
  77.55, ""}, {"NCL", "Oceania", "New Caledonia", "2021-02-08", "", "", "", 
  "", "", "", "", "", "", "", "", "", "", "", "", "", "", "", "", "", "", "", 
  "", "", "", "", "", "", "", "", "", "", "", "", 69., "", "", "", 242., "", 
  285491., 15.342, 33.4, 9.954, 6.489, "", "", "", 23.36, "", "", "", "", 
  77.55, ""}, {"NCL", "Oceania", "New Caledonia", "2021-02-09", "", "", "", 
  "", "", "", "", "", "", "", "", "", "", "", "", "", "", "", "", "", "", "", 
  "", "", "", "", "", "", "", "", "", "", "", "", 69., "", "", "", 242., "", 
  285491., 15.342, 33.4, 9.954, 6.489, "", "", "", 23.36, "", "", "", "", 
  77.55, ""}, {"NCL", "Oceania", "New Caledonia", "2021-02-10", "", "", "", 
  "", "", "", "", "", "", "", "", "", "", "", "", "", "", "", "", "", "", "", 
  "", "", "", "", "", "", "", "", 1672., 1672., "", "", 69., 0.59, 0.59, "", 
  242., "", 285491., 15.342, 33.4, 9.954, 6.489, "", "", "", 23.36, "", "", 
  "", "", 77.55, ""}, {"NCL", "Oceania", "New Caledonia", "2021-02-11", "", 
  "", "", "", "", "", "", "", "", "", "", "", "", "", "", "", "", "", "", "", 
  "", "", "", "", "", "", "", "", "", "", "", "", "", "", 84., "", "", "", 
  294., "", 285491., 15.342, 33.4, 9.954, 6.489, "", "", "", 23.36, "", "", 
  "", "", 77.55, ""}, {"NCL", "Oceania", "New Caledonia", "2021-02-12", "", 
  "", "", "", "", "", "", "", "", "", "", "", "", "", "", "", "", "", "", "", 
  "", "", "", "", "", "", "", "", "", "", "", "", "", "", 100., "", "", "", 
  350., "", 285491., 15.342, 33.4, 9.954, 6.489, "", "", "", 23.36, "", "", 
  "", "", 77.55, ""}, {"NCL", "Oceania", "New Caledonia", "2021-02-13", "", 
  "", "", "", "", "", "", "", "", "", "", "", "", "", "", "", "", "", "", "", 
  "", "", "", "", "", "", "", "", "", "", "", "", "", "", 115., "", "", "", 
  403., "", 285491., 15.342, 33.4, 9.954, 6.489, "", "", "", 23.36, "", "", 
  "", "", 77.55, ""}, {"NCL", "Oceania", "New Caledonia", "2021-02-14", "", 
  "", "", "", "", "", "", "", "", "", "", "", "", "", "", "", "", "", "", "", 
  "", "", "", "", "", "", "", "", "", "", "", "", "", "", 130., "", "", "", 
  455., "", 285491., 15.342, 33.4, 9.954, 6.489, "", "", "", 23.36, "", "", 
  "", "", 77.55, ""}, {"NCL", "Oceania", "New Caledonia", "2021-02-15", "", 
  "", "", "", "", "", "", "", "", "", "", "", "", "", "", "", "", "", "", "", 
  "", "", "", "", "", "", "", "", "", "", "", "", "", "", 145., "", "", "", 
  508., "", 285491., 15.342, 33.4, 9.954, 6.489, "", "", "", 23.36, "", "", 
  "", "", 77.55, ""}, {"NCL", "Oceania", "New Caledonia", "2021-02-16", "", 
  "", "", "", "", "", "", "", "", "", "", "", "", "", "", "", "", "", "", "", 
  "", "", "", "", "", "", "", "", "", "", 2726., 2454., 272., "", 160., 0.95, 
  0.86, 0.1, 560., "", 285491., 15.342, 33.4, 9.954, 6.489, "", "", "", 
  23.36, "", "", "", "", 77.55, ""}, {"NCL", "Oceania", "New Caledonia", 
  "2021-02-17", "", "", "", "", "", "", "", "", "", "", "", "", "", "", "", 
  "", "", "", "", "", "", "", "", "", "", "", "", "", "", "", "", "", "", "", 
  186., "", "", "", 652., "", 285491., 15.342, 33.4, 9.954, 6.489, "", "", 
  "", 23.36, "", "", "", "", 77.55, ""}, {"NCL", "Oceania", "New Caledonia", 
  "2021-02-18", "", "", "", "", "", "", "", "", "", "", "", "", "", "", "", 
  "", "", "", "", "", "", "", "", "", "", "", "", "", "", "", "", "", "", "", 
  196., "", "", "", 687., "", 285491., 15.342, 33.4, 9.954, 6.489, "", "", 
  "", 23.36, "", "", "", "", 77.55, ""}, {"NCL", "Oceania", "New Caledonia", 
  "2021-02-19", "", "", "", "", "", "", "", "", "", "", "", "", "", "", "", 
  "", "", "", "", "", "", "", "", "", "", "", "", "", "", "", "", "", "", "", 
  206., "", "", "", 722., "", 285491., 15.342, 33.4, 9.954, 6.489, "", "", 
  "", 23.36, "", "", "", "", 77.55, ""}, {"NCL", "Oceania", "New Caledonia", 
  "2021-02-20", "", "", "", "", "", "", "", "", "", "", "", "", "", "", "", 
  "", "", "", "", "", "", "", "", "", "", "", "", "", "", "", "", "", "", "", 
  217., "", "", "", 760., "", 285491., 15.342, 33.4, 9.954, 6.489, "", "", 
  "", 23.36, "", "", "", "", 77.55, ""}, {"NCL", "Oceania", "New Caledonia", 
  "2021-02-21", "", "", "", "", "", "", "", "", "", "", "", "", "", "", "", 
  "", "", "", "", "", "", "", "", "", "", "", "", "", "", "", "", "", "", "", 
  227., "", "", "", 795., "", 285491., 15.342, 33.4, 9.954, 6.489, "", "", 
  "", 23.36, "", "", "", "", 77.55, ""}, {"NCL", "Oceania", "New Caledonia", 
  "2021-02-22", "", "", "", "", "", "", "", "", "", "", "", "", "", "", "", 
  "", "", "", "", "", "", "", "", "", "", "", "", "", "", "", "", "", "", "", 
  237., "", "", "", 830., "", 285491., 15.342, 33.4, 9.954, 6.489, "", "", 
  "", 23.36, "", "", "", "", 77.55, ""}, {"NCL", "Oceania", "New Caledonia", 
  "2021-02-23", "", "", "", "", "", "", "", "", "", "", "", "", "", "", "", 
  "", "", "", "", "", "", "", "", "", "", "", "", "", "", "", 4457., 3432., 
  1025., "", 247., 1.56, 1.2, 0.36, 865., "", 285491., 15.342, 33.4, 9.954, 
  6.489, "", "", "", 23.36, "", "", "", "", 77.55, ""}, 
 {"NCL", "Oceania", "New Caledonia", "2021-02-24", "", "", "", "", "", "", 
  "", "", "", "", "", "", "", "", "", "", "", "", "", "", "", "", "", "", "", 
  "", "", "", "", "", "", "", "", "", 266., "", "", "", 932., "", 285491., 
  15.342, 33.4, 9.954, 6.489, "", "", "", 23.36, "", "", "", "", 77.55, ""}, 
 {"NCL", "Oceania", "New Caledonia", "2021-02-25", "", "", "", "", "", "", 
  "", "", "", "", "", "", "", "", "", "", "", "", "", "", "", "", "", "", "", 
  "", "", "", "", "", "", "", "", "", 285., "", "", "", 998., "", 285491., 
  15.342, 33.4, 9.954, 6.489, "", "", "", 23.36, "", "", "", "", 77.55, ""}, 
 {"NCL", "Oceania", "New Caledonia", "2021-02-26", "", "", "", "", "", "", 
  "", "", "", "", "", "", "", "", "", "", "", "", "", "", "", "", "", "", "", 
  "", "", "", "", "", "", "", "", "", 304., "", "", "", 1065., "", 285491., 
  15.342, 33.4, 9.954, 6.489, "", "", "", 23.36, "", "", "", "", 77.55, ""}, 
 {"NCL", "Oceania", "New Caledonia", "2021-02-27", "", "", "", "", "", "", 
  "", "", "", "", "", "", "", "", "", "", "", "", "", "", "", "", "", "", "", 
  "", "", "", "", "", "", "", "", "", 323., "", "", "", 1131., "", 285491., 
  15.342, 33.4, 9.954, 6.489, "", "", "", 23.36, "", "", "", "", 77.55, ""}, 
 {"NCL", "Oceania", "New Caledonia", "2021-02-28", "", "", "", "", "", "", 
  "", "", "", "", "", "", "", "", "", "", "", "", "", "", "", "", "", "", "", 
  "", "", "", "", "", "", "", "", "", 341., "", "", "", 1194., "", 285491., 
  15.342, 33.4, 9.954, 6.489, "", "", "", 23.36, "", "", "", "", 77.55, ""}, 
 {"NCL", "Oceania", "New Caledonia", "2021-03-01", "", "", "", "", "", "", 
  "", "", "", "", "", "", "", "", "", "", "", "", "", "", "", "", "", "", "", 
  "", "", "", "", "", "", "", "", "", 360., "", "", "", 1261., "", 285491., 
  15.342, 33.4, 9.954, 6.489, "", "", "", 23.36, "", "", "", "", 77.55, ""}, 
 {"NCL", "Oceania", "New Caledonia", "2021-03-02", "", "", "", "", "", "", 
  "", "", "", "", "", "", "", "", "", "", "", "", "", "", "", "", "", "", "", 
  "", "", "", "", "", "", "", "", "", 379., "", "", "", 1328., "", 285491., 
  15.342, 33.4, 9.954, 6.489, "", "", "", 23.36, "", "", "", "", 77.55, ""}, 
 {"NCL", "Oceania", "New Caledonia", "2021-03-03", "", "", "", "", "", "", 
  "", "", "", "", "", "", "", "", "", "", "", "", "", "", "", "", "", "", "", 
  "", "", "", "", "", "", "", "", "", 379., "", "", "", 1328., "", 285491., 
  15.342, 33.4, 9.954, 6.489, "", "", "", 23.36, "", "", "", "", 77.55, ""}, 
 {"NCL", "Oceania", "New Caledonia", "2021-03-04", "", "", "", "", "", "", 
  "", "", "", "", "", "", "", "", "", "", "", "", "", "", "", "", "", "", "", 
  "", "", "", "", "", "", "", "", "", 379., "", "", "", 1328., "", 285491., 
  15.342, 33.4, 9.954, 6.489, "", "", "", 23.36, "", "", "", "", 77.55, ""}, 
 {"NCL", "Oceania", "New Caledonia", "2021-03-05", "", "", "", "", "", "", 
  "", "", "", "", "", "", "", "", "", "", "", "", "", "", "", "", "", "", "", 
  "", "", "", "", "", "", "", "", "", 379., "", "", "", 1328., "", 285491., 
  15.342, 33.4, 9.954, 6.489, "", "", "", 23.36, "", "", "", "", 77.55, ""}, 
 {"NCL", "Oceania", "New Caledonia", "2021-03-06", "", "", "", "", "", "", 
  "", "", "", "", "", "", "", "", "", "", "", "", "", "", "", "", "", "", "", 
  "", "", "", "", "", "", "", "", "", 379., "", "", "", 1328., "", 285491., 
  15.342, 33.4, 9.954, 6.489, "", "", "", 23.36, "", "", "", "", 77.55, ""}, 
 {"NCL", "Oceania", "New Caledonia", "2021-03-07", "", "", "", "", "", "", 
  "", "", "", "", "", "", "", "", "", "", "", "", "", "", "", "", "", "", "", 
  "", "", "", "", "", "", "", "", "", 379., "", "", "", 1328., "", 285491., 
  15.342, 33.4, 9.954, 6.489, "", "", "", 23.36, "", "", "", "", 77.55, ""}, 
 {"NCL", "Oceania", "New Caledonia", "2021-03-08", "", "", "", "", "", "", 
  "", "", "", "", "", "", "", "", "", "", "", "", "", "", "", "", "", "", "", 
  "", "", "", "", "", "", "", "", "", 379., "", "", "", 1328., "", 285491., 
  15.342, 33.4, 9.954, 6.489, "", "", "", 23.36, "", "", "", "", 77.55, ""}, 
 {"NCL", "Oceania", "New Caledonia", "2021-03-09", "", "", "", "", "", "", 
  "", "", "", "", "", "", "", "", "", "", "", "", "", "", "", "", "", "", "", 
  "", "", "", "", "", 9765., 7343., 2422., "", 379., 3.42, 2.57, 0.85, 1328., 
  "", 285491., 15.342, 33.4, 9.954, 6.489, "", "", "", 23.36, "", "", "", "", 
  77.55, ""}, {"NCL", "Oceania", "New Caledonia", "2021-03-10", "", "", "", 
  "", "", "", "", "", "", "", "", "", "", "", "", "", "", "", "", "", "", "", 
  "", "", "", "", "", "", "", "", "", "", "", "", 447., "", "", "", 1566., 
  "", 285491., 15.342, 33.4, 9.954, 6.489, "", "", "", 23.36, "", "", "", "", 
  77.55, ""}, {"NCL", "Oceania", "New Caledonia", "2021-03-11", "", "", "", 
  "", "", "", "", "", "", "", "", "", "", "", "", "", "", "", "", "", "", "", 
  "", "", "", "", "", "", "", "", "", "", "", "", 516., "", "", "", 1807., 
  "", 285491., 15.342, 33.4, 9.954, 6.489, "", "", "", 23.36, "", "", "", "", 
  77.55, ""}, {"NCL", "Oceania", "New Caledonia", "2021-03-12", "", "", "", 
  "", "", "", "", "", "", "", "", "", "", "", "", "", "", "", "", "", "", "", 
  "", "", "", "", "", "", "", "", "", "", "", "", 584., "", "", "", 2046., 
  "", 285491., 15.342, 33.4, 9.954, 6.489, "", "", "", 23.36, "", "", "", "", 
  77.55, ""}, {"NCL", "Oceania", "New Caledonia", "2021-03-13", "", "", "", 
  "", "", "", "", "", "", "", "", "", "", "", "", "", "", "", "", "", "", "", 
  "", "", "", "", "", "", "", "", "", "", "", "", 652., "", "", "", 2284., 
  "", 285491., 15.342, 33.4, 9.954, 6.489, "", "", "", 23.36, "", "", "", "", 
  77.55, ""}, {"NCL", "Oceania", "New Caledonia", "2021-03-14", "", "", "", 
  "", "", "", "", "", "", "", "", "", "", "", "", "", "", "", "", "", "", "", 
  "", "", "", "", "", "", "", "", "", "", "", "", 721., "", "", "", 2525., 
  "", 285491., 15.342, 33.4, 9.954, 6.489, "", "", "", 23.36, "", "", "", "", 
  77.55, ""}, {"NCL", "Oceania", "New Caledonia", "2021-03-15", "", "", "", 
  "", "", "", "", "", "", "", "", "", "", "", "", "", "", "", "", "", "", "", 
  "", "", "", "", "", "", "", "", "", "", "", "", 789., "", "", "", 2764., 
  "", 285491., 15.342, 33.4, 9.954, 6.489, "", "", "", 23.36, "", "", "", "", 
  77.55, ""}, {"NCL", "Oceania", "New Caledonia", "2021-03-16", "", "", "", 
  "", "", "", "", "", "", "", "", "", "", "", "", "", "", "", "", "", "", "", 
  "", "", "", "", "", "", "", "", 15767., 12133., 3634., "", 857., 5.52, 
  4.25, 1.27, 3002., "", 285491., 15.342, 33.4, 9.954, 6.489, "", "", "", 
  23.36, "", "", "", "", 77.55, ""}, {"NCL", "Oceania", "New Caledonia", 
  "2021-03-17", "", "", "", "", "", "", "", "", "", "", "", "", "", "", "", 
  "", "", "", "", "", "", "", "", "", "", "", "", "", "", "", "", "", "", "", 
  877., "", "", "", 3072., "", 285491., 15.342, 33.4, 9.954, 6.489, "", "", 
  "", 23.36, "", "", "", "", 77.55, ""}, {"NCL", "Oceania", "New Caledonia", 
  "2021-03-18", "", "", "", "", "", "", "", "", "", "", "", "", "", "", "", 
  "", "", "", "", "", "", "", "", "", "", "", "", "", "", "", "", "", "", "", 
  896., "", "", "", 3138., "", 285491., 15.342, 33.4, 9.954, 6.489, "", "", 
  "", 23.36, "", "", "", "", 77.55, ""}, {"NCL", "Oceania", "New Caledonia", 
  "2021-03-19", "", "", "", "", "", "", "", "", "", "", "", "", "", "", "", 
  "", "", "", "", "", "", "", "", "", "", "", "", "", "", "", "", "", "", "", 
  915., "", "", "", 3205., "", 285491., 15.342, 33.4, 9.954, 6.489, "", "", 
  "", 23.36, "", "", "", "", 77.55, ""}, {"NCL", "Oceania", "New Caledonia", 
  "2021-03-20", "", "", "", "", "", "", "", "", "", "", "", "", "", "", "", 
  "", "", "", "", "", "", "", "", "", "", "", "", "", "", "", "", "", "", "", 
  934., "", "", "", 3272., "", 285491., 15.342, 33.4, 9.954, 6.489, "", "", 
  "", 23.36, "", "", "", "", 77.55, ""}, {"NCL", "Oceania", "New Caledonia", 
  "2021-03-21", "", "", "", "", "", "", "", "", "", "", "", "", "", "", "", 
  "", "", "", "", "", "", "", "", "", "", "", "", "", "", "", "", "", "", "", 
  953., "", "", "", 3338., "", 285491., 15.342, 33.4, 9.954, 6.489, "", "", 
  "", 23.36, "", "", "", "", 77.55, ""}, {"NCL", "Oceania", "New Caledonia", 
  "2021-03-22", "", "", "", "", "", "", "", "", "", "", "", "", "", "", "", 
  "", "", "", "", "", "", "", "", "", "", "", "", "", "", "", "", "", "", "", 
  972., "", "", "", 3405., "", 285491., 15.342, 33.4, 9.954, 6.489, "", "", 
  "", 23.36, "", "", "", "", 77.55, ""}, {"NCL", "Oceania", "New Caledonia", 
  "2021-03-23", "", "", "", "", "", "", "", "", "", "", "", "", "", "", "", 
  "", "", "", "", "", "", "", "", "", "", "", "", "", "", "", 22707., 17564., 
  5143., "", 991., 7.95, 6.15, 1.8, 3471., "", 285491., 15.342, 33.4, 9.954, 
  6.489, "", "", "", 23.36, "", "", "", "", 77.55, ""}, 
 {"NCL", "Oceania", "New Caledonia", "2021-03-24", "", "", "", "", "", "", 
  "", "", "", "", "", "", "", "", "", "", "", "", "", "", "", "", "", "", "", 
  "", "", "", "", "", "", "", "", "", 976., "", "", "", 3419., "", 285491., 
  15.342, 33.4, 9.954, 6.489, "", "", "", 23.36, "", "", "", "", 77.55, ""}, 
 {"NCL", "Oceania", "New Caledonia", "2021-03-25", "", "", "", "", "", "", 
  "", "", "", "", "", "", "", "", "", "", "", "", "", "", "", "", "", "", "", 
  "", "", "", "", "", "", "", "", "", 961., "", "", "", 3366., "", 285491., 
  15.342, 33.4, 9.954, 6.489, "", "", "", 23.36, "", "", "", "", 77.55, ""}, 
 {"NCL", "Oceania", "New Caledonia", "2021-03-26", "", "", "", "", "", "", 
  "", "", "", "", "", "", "", "", "", "", "", "", "", "", "", "", "", "", "", 
  "", "", "", "", "", "", "", "", "", 946., "", "", "", 3314., "", 285491., 
  15.342, 33.4, 9.954, 6.489, "", "", "", 23.36, "", "", "", "", 77.55, ""}, 
 {"NCL", "Oceania", "New Caledonia", "2021-03-27", "", "", "", "", "", "", 
  "", "", "", "", "", "", "", "", "", "", "", "", "", "", "", "", "", "", "", 
  "", "", "", "", "", "", "", "", "", 932., "", "", "", 3265., "", 285491., 
  15.342, 33.4, 9.954, 6.489, "", "", "", 23.36, "", "", "", "", 77.55, ""}, 
 {"NCL", "Oceania", "New Caledonia", "2021-03-28", "", "", "", "", "", "", 
  "", "", "", "", "", "", "", "", "", "", "", "", "", "", "", "", "", "", "", 
  "", "", "", "", "", "", "", "", "", 917., "", "", "", 3212., "", 285491., 
  15.342, 33.4, 9.954, 6.489, "", "", "", 23.36, "", "", "", "", 77.55, ""}, 
 {"NCL", "Oceania", "New Caledonia", "2021-03-29", "", "", "", "", "", "", 
  "", "", "", "", "", "", "", "", "", "", "", "", "", "", "", "", "", "", "", 
  "", "", "", "", "", "", "", "", "", 902., "", "", "", 3159., "", 285491., 
  15.342, 33.4, 9.954, 6.489, "", "", "", 23.36, "", "", "", "", 77.55, ""}, 
 {"NCL", "Oceania", "New Caledonia", "2021-03-30", "", "", "", "", "", "", 
  "", "", "", "", "", "", "", "", "", "", "", "", "", "", "", "", "", "", "", 
  "", "", "", "", "", 28913., 21192., 7721., "", 887., 10.13, 7.42, 2.7, 
  3107., "", 285491., 15.342, 33.4, 9.954, 6.489, "", "", "", 23.36, "", "", 
  "", "", 77.55, ""}, {"NCL", "Oceania", "New Caledonia", "2021-03-31", "", 
  "", "", "", "", "", "", "", "", "", "", "", "", "", "", "", "", "", "", "", 
  "", "", "", "", "", "", "", "", "", "", "", "", "", "", 909., "", "", "", 
  3184., "", 285491., 15.342, 33.4, 9.954, 6.489, "", "", "", 23.36, "", "", 
  "", "", 77.55, ""}, {"NCL", "Oceania", "New Caledonia", "2021-04-01", "", 
  "", "", "", "", "", "", "", "", "", "", "", "", "", "", "", "", "", "", "", 
  "", "", "", "", "", "", "", "", "", "", "", "", "", "", 931., "", "", "", 
  3261., "", 285491., 15.342, 33.4, 9.954, 6.489, "", "", "", 23.36, "", "", 
  "", "", 77.55, ""}, {"NCL", "Oceania", "New Caledonia", "2021-04-02", "", 
  "", "", "", "", "", "", "", "", "", "", "", "", "", "", "", "", "", "", "", 
  "", "", "", "", "", "", "", "", "", "", "", "", "", "", 954., "", "", "", 
  3342., "", 285491., 15.342, 33.4, 9.954, 6.489, "", "", "", 23.36, "", "", 
  "", "", 77.55, ""}, {"NCL", "Oceania", "New Caledonia", "2021-04-03", "", 
  "", "", "", "", "", "", "", "", "", "", "", "", "", "", "", "", "", "", "", 
  "", "", "", "", "", "", "", "", "", "", "", "", "", "", 976., "", "", "", 
  3419., "", 285491., 15.342, 33.4, 9.954, 6.489, "", "", "", 23.36, "", "", 
  "", "", 77.55, ""}, {"NCL", "Oceania", "New Caledonia", "2021-04-04", "", 
  "", "", "", "", "", "", "", "", "", "", "", "", "", "", "", "", "", "", "", 
  "", "", "", "", "", "", "", "", "", "", "", "", "", "", 998., "", "", "", 
  3496., "", 285491., 15.342, 33.4, 9.954, 6.489, "", "", "", 23.36, "", "", 
  "", "", 77.55, ""}, {"NCL", "Oceania", "New Caledonia", "2021-04-05", "", 
  "", "", "", "", "", "", "", "", "", "", "", "", "", "", "", "", "", "", "", 
  "", "", "", "", "", "", "", "", "", "", "", "", "", "", 1021., "", "", "", 
  3576., "", 285491., 15.342, 33.4, 9.954, 6.489, "", "", "", 23.36, "", "", 
  "", "", 77.55, ""}, {"NCL", "Oceania", "New Caledonia", "2021-04-06", "", 
  "", "", "", "", "", "", "", "", "", "", "", "", "", "", "", "", "", "", "", 
  "", "", "", "", "", "", "", "", "", "", "", "", "", "", 1043., "", "", "", 
  3653., "", 285491., 15.342, 33.4, 9.954, 6.489, "", "", "", 23.36, "", "", 
  "", "", 77.55, ""}, {"NCL", "Oceania", "New Caledonia", "2021-04-07", "", 
  "", "", "", "", "", "", "", "", "", "", "", "", "", "", "", "", "", "", "", 
  "", "", "", "", "", "", "", "", "", "", 37258., 24679., 12579., "", 1043., 
  13.05, 8.64, 4.41, 3653., "", 285491., 15.342, 33.4, 9.954, 6.489, "", "", 
  "", 23.36, "", "", "", "", 77.55, ""}, {"NCL", "Oceania", "New Caledonia", 
  "2021-04-08", "", "", "", "", "", "", "", "", "", "", "", "", "", "", "", 
  "", "", "", "", "", "", "", "", "", "", "", "", "", "", "", "", "", "", "", 
  1060., "", "", "", 3713., "", 285491., 15.342, 33.4, 9.954, 6.489, "", "", 
  "", 23.36, "", "", "", "", 77.55, ""}, {"NCL", "Oceania", "New Caledonia", 
  "2021-04-09", "", "", "", "", "", "", "", "", "", "", "", "", "", "", "", 
  "", "", "", "", "", "", "", "", "", "", "", "", "", "", "", "", "", "", "", 
  1076., "", "", "", 3769., "", 285491., 15.342, 33.4, 9.954, 6.489, "", "", 
  "", 23.36, "", "", "", "", 77.55, ""}, {"NCL", "Oceania", "New Caledonia", 
  "2021-04-10", "", "", "", "", "", "", "", "", "", "", "", "", "", "", "", 
  "", "", "", "", "", "", "", "", "", "", "", "", "", "", "", "", "", "", "", 
  1093., "", "", "", 3828., "", 285491., 15.342, 33.4, 9.954, 6.489, "", "", 
  "", 23.36, "", "", "", "", 77.55, ""}, {"NCL", "Oceania", "New Caledonia", 
  "2021-04-11", "", "", "", "", "", "", "", "", "", "", "", "", "", "", "", 
  "", "", "", "", "", "", "", "", "", "", "", "", "", "", "", "", "", "", "", 
  1109., "", "", "", 3885., "", 285491., 15.342, 33.4, 9.954, 6.489, "", "", 
  "", 23.36, "", "", "", "", 77.55, ""}, {"NCL", "Oceania", "New Caledonia", 
  "2021-04-12", "", "", "", "", "", "", "", "", "", "", "", "", "", "", "", 
  "", "", "", "", "", "", "", "", "", "", "", "", "", "", "", "", "", "", "", 
  1126., "", "", "", 3944., "", 285491., 15.342, 33.4, 9.954, 6.489, "", "", 
  "", 23.36, "", "", "", "", 77.55, ""}, {"NCL", "Oceania", "New Caledonia", 
  "2021-04-13", "", "", "", "", "", "", "", "", "", "", "", "", "", "", "", 
  "", "", "", "", "", "", "", "", "", "", "", "", "", "", "", 44210., 26584., 
  17626., "", 1142., 15.49, 9.31, 6.17, 4000., "", 285491., 15.342, 33.4, 
  9.954, 6.489, "", "", "", 23.36, "", "", "", "", 77.55, ""}, 
 {"NCL", "Oceania", "New Caledonia", "2021-04-14", "", "", "", "", "", "", 
  "", "", "", "", "", "", "", "", "", "", "", "", "", "", "", "", "", "", "", 
  "", "", "", "", "", "", "", "", "", 1170., "", "", "", 4098., "", 285491., 
  15.342, 33.4, 9.954, 6.489, "", "", "", 23.36, "", "", "", "", 77.55, ""}, 
 {"NCL", "Oceania", "New Caledonia", "2021-04-15", "", "", "", "", "", "", 
  "", "", "", "", "", "", "", "", "", "", "", "", "", "", "", "", "", "", "", 
  "", "", "", "", "", "", "", "", "", 1182., "", "", "", 4140., "", 285491., 
  15.342, 33.4, 9.954, 6.489, "", "", "", 23.36, "", "", "", "", 77.55, ""}, 
 {"NCL", "Oceania", "New Caledonia", "2021-04-16", "", "", "", "", "", "", 
  "", "", "", "", "", "", "", "", "", "", "", "", "", "", "", "", "", "", "", 
  "", "", "", "", "", "", "", "", "", 1193., "", "", "", 4179., "", 285491., 
  15.342, 33.4, 9.954, 6.489, "", "", "", 23.36, "", "", "", "", 77.55, ""}, 
 {"NCL", "Oceania", "New Caledonia", "2021-04-17", "", "", "", "", "", "", 
  "", "", "", "", "", "", "", "", "", "", "", "", "", "", "", "", "", "", "", 
  "", "", "", "", "", "", "", "", "", 1204., "", "", "", 4217., "", 285491., 
  15.342, 33.4, 9.954, 6.489, "", "", "", 23.36, "", "", "", "", 77.55, ""}, 
 {"NCL", "Oceania", "New Caledonia", "2021-04-18", "", "", "", "", "", "", 
  "", "", "", "", "", "", "", "", "", "", "", "", "", "", "", "", "", "", "", 
  "", "", "", "", "", "", "", "", "", 1216., "", "", "", 4259., "", 285491., 
  15.342, 33.4, 9.954, 6.489, "", "", "", 23.36, "", "", "", "", 77.55, ""}, 
 {"NCL", "Oceania", "New Caledonia", "2021-04-19", "", "", "", "", "", "", 
  "", "", "", "", "", "", "", "", "", "", "", "", "", "", "", "", "", "", "", 
  "", "", "", "", "", "", "", "", "", 1227., "", "", "", 4298., "", 285491., 
  15.342, 33.4, 9.954, 6.489, "", "", "", 23.36, "", "", "", "", 77.55, ""}, 
 {"NCL", "Oceania", "New Caledonia", "2021-04-20", "", "", "", "", "", "", 
  "", "", "", "", "", "", "", "", "", "", "", "", "", "", "", "", "", "", "", 
  "", "", "", "", "", 52881., 32071., 20810., "", 1239., 18.52, 11.23, 7.29, 
  4340., "", 285491., 15.342, 33.4, 9.954, 6.489, "", "", "", 23.36, "", "", 
  "", "", 77.55, ""}, {"NCL", "Oceania", "New Caledonia", "2021-04-21", "", 
  "", "", "", "", "", "", "", "", "", "", "", "", "", "", "", "", "", "", "", 
  "", "", "", "", "", "", "", "", "", "", "", "", "", "", 1226., "", "", "", 
  4294., "", 285491., 15.342, 33.4, 9.954, 6.489, "", "", "", 23.36, "", "", 
  "", "", 77.55, ""}, {"NCL", "Oceania", "New Caledonia", "2021-04-22", "", 
  "", "", "", "", "", "", "", "", "", "", "", "", "", "", "", "", "", "", "", 
  "", "", "", "", "", "", "", "", "", "", "", "", "", "", 1213., "", "", "", 
  4249., "", 285491., 15.342, 33.4, 9.954, 6.489, "", "", "", 23.36, "", "", 
  "", "", 77.55, ""}, {"NCL", "Oceania", "New Caledonia", "2021-04-23", "", 
  "", "", "", "", "", "", "", "", "", "", "", "", "", "", "", "", "", "", "", 
  "", "", "", "", "", "", "", "", "", "", "", "", "", "", 1200., "", "", "", 
  4203., "", 285491., 15.342, 33.4, 9.954, 6.489, "", "", "", 23.36, "", "", 
  "", "", 77.55, ""}, {"NCL", "Oceania", "New Caledonia", "2021-04-24", "", 
  "", "", "", "", "", "", "", "", "", "", "", "", "", "", "", "", "", "", "", 
  "", "", "", "", "", "", "", "", "", "", "", "", "", "", 1187., "", "", "", 
  4158., "", 285491., 15.342, 33.4, 9.954, 6.489, "", "", "", 23.36, "", "", 
  "", "", 77.55, ""}, {"NCL", "Oceania", "New Caledonia", "2021-04-25", "", 
  "", "", "", "", "", "", "", "", "", "", "", "", "", "", "", "", "", "", "", 
  "", "", "", "", "", "", "", "", "", "", "", "", "", "", 1174., "", "", "", 
  4112., "", 285491., 15.342, 33.4, 9.954, 6.489, "", "", "", 23.36, "", "", 
  "", "", 77.55, ""}, {"NCL", "Oceania", "New Caledonia", "2021-04-26", "", 
  "", "", "", "", "", "", "", "", "", "", "", "", "", "", "", "", "", "", "", 
  "", "", "", "", "", "", "", "", "", "", "", "", "", "", 1161., "", "", "", 
  4067., "", 285491., 15.342, 33.4, 9.954, 6.489, "", "", "", 23.36, "", "", 
  "", "", 77.55, ""}, {"NCL", "Oceania", "New Caledonia", "2021-04-27", "", 
  "", "", "", "", "", "", "", "", "", "", "", "", "", "", "", "", "", "", "", 
  "", "", "", "", "", "", "", "", "", "", 60916., 37070., 23846., "", 1148., 
  21.34, 12.98, 8.35, 4021., "", 285491., 15.342, 33.4, 9.954, 6.489, "", "", 
  "", 23.36, "", "", "", "", 77.55, ""}, {"NCL", "Oceania", "New Caledonia", 
  "2021-04-28", "", "", "", "", "", "", "", "", "", "", "", "", "", "", "", 
  "", "", "", "", "", "", "", "", "", "", "", "", "", "", "", "", "", "", "", 
  1123., "", "", "", 3934., "", 285491., 15.342, 33.4, 9.954, 6.489, "", "", 
  "", 23.36, "", "", "", "", 77.55, ""}, {"NCL", "Oceania", "New Caledonia", 
  "2021-04-29", "", "", "", "", "", "", "", "", "", "", "", "", "", "", "", 
  "", "", "", "", "", "", "", "", "", "", "", "", "", "", "", "", "", "", "", 
  1099., "", "", "", 3850., "", 285491., 15.342, 33.4, 9.954, 6.489, "", "", 
  "", 23.36, "", "", "", "", 77.55, ""}, {"NCL", "Oceania", "New Caledonia", 
  "2021-04-30", "", "", "", "", "", "", "", "", "", "", "", "", "", "", "", 
  "", "", "", "", "", "", "", "", "", "", "", "", "", "", "", "", "", "", "", 
  1075., "", "", "", 3765., "", 285491., 15.342, 33.4, 9.954, 6.489, "", "", 
  "", 23.36, "", "", "", "", 77.55, ""}, {"NCL", "Oceania", "New Caledonia", 
  "2021-05-01", "", "", "", "", "", "", "", "", "", "", "", "", "", "", "", 
  "", "", "", "", "", "", "", "", "", "", "", "", "", "", "", "", "", "", "", 
  1050., "", "", "", 3678., "", 285491., 15.342, 33.4, 9.954, 6.489, "", "", 
  "", 23.36, "", "", "", "", 77.55, ""}, {"NCL", "Oceania", "New Caledonia", 
  "2021-05-02", "", "", "", "", "", "", "", "", "", "", "", "", "", "", "", 
  "", "", "", "", "", "", "", "", "", "", "", "", "", "", "", "", "", "", "", 
  1026., "", "", "", 3594., "", 285491., 15.342, 33.4, 9.954, 6.489, "", "", 
  "", 23.36, "", "", "", "", 77.55, ""}, {"NCL", "Oceania", "New Caledonia", 
  "2021-05-03", "", "", "", "", "", "", "", "", "", "", "", "", "", "", "", 
  "", "", "", "", "", "", "", "", "", "", "", "", "", "", "", "", "", "", "", 
  1001., "", "", "", 3506., "", 285491., 15.342, 33.4, 9.954, 6.489, "", "", 
  "", 23.36, "", "", "", "", 77.55, ""}, {"NCL", "Oceania", "New Caledonia", 
  "2021-05-04", "", "", "", "", "", "", "", "", "", "", "", "", "", "", "", 
  "", "", "", "", "", "", "", "", "", "", "", "", "", "", "", 67755., 41364., 
  26391., "", 977., 23.73, 14.49, 9.24, 3422., "", 285491., 15.342, 33.4, 
  9.954, 6.489, "", "", "", 23.36, "", "", "", "", 77.55, ""}, 
 {"NCL", "Oceania", "New Caledonia", "2021-05-05", "", "", "", "", "", "", 
  "", "", "", "", "", "", "", "", "", "", "", "", "", "", "", "", "", "", "", 
  "", "", "", "", "", "", "", "", "", 997., "", "", "", 3492., "", 285491., 
  15.342, 33.4, 9.954, 6.489, "", "", "", 23.36, "", "", "", "", 77.55, ""}, 
 {"NCL", "Oceania", "New Caledonia", "2021-05-06", "", "", "", "", "", "", 
  "", "", "", "", "", "", "", "", "", "", "", "", "", "", "", "", "", "", "", 
  "", "", "", "", "", "", "", "", "", 1017., "", "", "", 3562., "", 285491., 
  15.342, 33.4, 9.954, 6.489, "", "", "", 23.36, "", "", "", "", 77.55, ""}, 
 {"NCL", "Oceania", "New Caledonia", "2021-05-07", "", "", "", "", "", "", 
  "", "", "", "", "", "", "", "", "", "", "", "", "", "", "", "", "", "", "", 
  "", "", "", "", "", "", "", "", "", 1037., "", "", "", 3632., "", 285491., 
  15.342, 33.4, 9.954, 6.489, "", "", "", 23.36, "", "", "", "", 77.55, ""}, 
 {"NCL", "Oceania", "New Caledonia", "2021-05-08", "", "", "", "", "", "", 
  "", "", "", "", "", "", "", "", "", "", "", "", "", "", "", "", "", "", "", 
  "", "", "", "", "", "", "", "", "", 1057., "", "", "", 3702., "", 285491., 
  15.342, 33.4, 9.954, 6.489, "", "", "", 23.36, "", "", "", "", 77.55, ""}, 
 {"NCL", "Oceania", "New Caledonia", "2021-05-09", "", "", "", "", "", "", 
  "", "", "", "", "", "", "", "", "", "", "", "", "", "", "", "", "", "", "", 
  "", "", "", "", "", "", "", "", "", 1078., "", "", "", 3776., "", 285491., 
  15.342, 33.4, 9.954, 6.489, "", "", "", 23.36, "", "", "", "", 77.55, ""}, 
 {"NCL", "Oceania", "New Caledonia", "2021-05-10", "", "", "", "", "", "", 
  "", "", "", "", "", "", "", "", "", "", "", "", "", "", "", "", "", "", "", 
  "", "", "", "", "", "", "", "", "", 1098., "", "", "", 3846., "", 285491., 
  15.342, 33.4, 9.954, 6.489, "", "", "", 23.36, "", "", "", "", 77.55, ""}, 
 {"NCL", "Oceania", "New Caledonia", "2021-05-11", "", "", "", "", "", "", 
  "", "", "", "", "", "", "", "", "", "", "", "", "", "", "", "", "", "", "", 
  "", "", "", "", "", 75580., 43941., 31639., "", 1118., 26.47, 15.39, 11.08, 
  3916., "", 285491., 15.342, 33.4, 9.954, 6.489, "", "", "", 23.36, "", "", 
  "", "", 77.55, ""}, {"NCL", "Oceania", "New Caledonia", "2021-05-12", "", 
  "", "", "", "", "", "", "", "", "", "", "", "", "", "", "", "", "", "", "", 
  "", "", "", "", "", "", "", "", "", "", "", "", "", "", 1063., "", "", "", 
  3723., "", 285491., 15.342, 33.4, 9.954, 6.489, "", "", "", 23.36, "", "", 
  "", "", 77.55, ""}, {"NCL", "Oceania", "New Caledonia", "2021-05-13", "", 
  "", "", "", "", "", "", "", "", "", "", "", "", "", "", "", "", "", "", "", 
  "", "", "", "", "", "", "", "", "", "", "", "", "", "", 1009., "", "", "", 
  3534., "", 285491., 15.342, 33.4, 9.954, 6.489, "", "", "", 23.36, "", "", 
  "", "", 77.55, ""}, {"NCL", "Oceania", "New Caledonia", "2021-05-14", "", 
  "", "", "", "", "", "", "", "", "", "", "", "", "", "", "", "", "", "", "", 
  "", "", "", "", "", "", "", "", "", "", "", "", "", "", 954., "", "", "", 
  3342., "", 285491., 15.342, 33.4, 9.954, 6.489, "", "", "", 23.36, "", "", 
  "", "", 77.55, ""}, {"NCL", "Oceania", "New Caledonia", "2021-05-15", "", 
  "", "", "", "", "", "", "", "", "", "", "", "", "", "", "", "", "", "", "", 
  "", "", "", "", "", "", "", "", "", "", "", "", "", "", 900., "", "", "", 
  3152., "", 285491., 15.342, 33.4, 9.954, 6.489, "", "", "", 23.36, "", "", 
  "", "", 77.55, ""}, {"NCL", "Oceania", "New Caledonia", "2021-05-16", "", 
  "", "", "", "", "", "", "", "", "", "", "", "", "", "", "", "", "", "", "", 
  "", "", "", "", "", "", "", "", "", "", "", "", "", "", 845., "", "", "", 
  2960., "", 285491., 15.342, 33.4, 9.954, 6.489, "", "", "", 23.36, "", "", 
  "", "", 77.55, ""}, {"NCL", "Oceania", "New Caledonia", "2021-05-17", "", 
  "", "", "", "", "", "", "", "", "", "", "", "", "", "", "", "", "", "", "", 
  "", "", "", "", "", "", "", "", "", "", "", "", "", "", 791., "", "", "", 
  2771., "", 285491., 15.342, 33.4, 9.954, 6.489, "", "", "", 23.36, "", "", 
  "", "", 77.55, ""}, {"NCL", "Oceania", "New Caledonia", "2021-05-18", "", 
  "", "", "", "", "", "", "", "", "", "", "", "", "", "", "", "", "", "", "", 
  "", "", "", "", "", "", "", "", "", "", 80734., 45104., 35630., "", 736., 
  28.28, 15.8, 12.48, 2578., "", 285491., 15.342, 33.4, 9.954, 6.489, "", "", 
  "", 23.36, "", "", "", "", 77.55, ""}, {"NCL", "Oceania", "New Caledonia", 
  "2021-05-19", "", "", "", "", "", "", "", "", "", "", "", "", "", "", "", 
  "", "", "", "", "", "", "", "", "", "", "", "", "", "", "", "", "", "", "", 
  752., "", "", "", 2634., "", 285491., 15.342, 33.4, 9.954, 6.489, "", "", 
  "", 23.36, "", "", "", "", 77.55, ""}, {"NCL", "Oceania", "New Caledonia", 
  "2021-05-20", "", "", "", "", "", "", "", "", "", "", "", "", "", "", "", 
  "", "", "", "", "", "", "", "", "", "", "", "", "", "", "", "", "", "", "", 
  767., "", "", "", 2687., "", 285491., 15.342, 33.4, 9.954, 6.489, "", "", 
  "", 23.36, "", "", "", "", 77.55, ""}, {"NCL", "Oceania", "New Caledonia", 
  "2021-05-21", "", "", "", "", "", "", "", "", "", "", "", "", "", "", "", 
  "", "", "", "", "", "", "", "", "", "", "", "", "", "", "", "", "", "", "", 
  782., "", "", "", 2739., "", 285491., 15.342, 33.4, 9.954, 6.489, "", "", 
  "", 23.36, "", "", "", "", 77.55, ""}, {"NCL", "Oceania", "New Caledonia", 
  "2021-05-22", "", "", "", "", "", "", "", "", "", "", "", "", "", "", "", 
  "", "", "", "", "", "", "", "", "", "", "", "", "", "", "", "", "", "", "", 
  798., "", "", "", 2795., "", 285491., 15.342, 33.4, 9.954, 6.489, "", "", 
  "", 23.36, "", "", "", "", 77.55, ""}, {"NCL", "Oceania", "New Caledonia", 
  "2021-05-23", "", "", "", "", "", "", "", "", "", "", "", "", "", "", "", 
  "", "", "", "", "", "", "", "", "", "", "", "", "", "", "", "", "", "", "", 
  813., "", "", "", 2848., "", 285491., 15.342, 33.4, 9.954, 6.489, "", "", 
  "", 23.36, "", "", "", "", 77.55, ""}, {"NCL", "Oceania", "New Caledonia", 
  "2021-05-24", "", "", "", "", "", "", "", "", "", "", "", "", "", "", "", 
  "", "", "", "", "", "", "", "", "", "", "", "", "", "", "", "", "", "", "", 
  828., "", "", "", 2900., "", 285491., 15.342, 33.4, 9.954, 6.489, "", "", 
  "", 23.36, "", "", "", "", 77.55, ""}, {"NCL", "Oceania", "New Caledonia", 
  "2021-05-25", "", "", "", "", "", "", "", "", "", "", "", "", "", "", "", 
  "", "", "", "", "", "", "", "", "", "", "", "", "", "", "", 86639., 46508., 
  40131., "", 844., 30.35, 16.29, 14.06, 2956., "", 285491., 15.342, 33.4, 
  9.954, 6.489, "", "", "", 23.36, "", "", "", "", 77.55, ""}, 
 {"NCL", "Oceania", "New Caledonia", "2021-05-26", "", "", "", "", "", "", 
  "", "", "", "", "", "", "", "", "", "", "", "", "", "", "", "", "", "", "", 
  "", "", "", "", "", "", "", "", "", 845., "", "", "", 2960., "", 285491., 
  15.342, 33.4, 9.954, 6.489, "", "", "", 23.36, "", "", "", "", 77.55, ""}, 
 {"NCL", "Oceania", "New Caledonia", "2021-05-27", "", "", "", "", "", "", 
  "", "", "", "", "", "", "", "", "", "", "", "", "", "", "", "", "", "", "", 
  "", "", "", "", "", "", "", "", "", 846., "", "", "", 2963., "", 285491., 
  15.342, 33.4, 9.954, 6.489, "", "", "", 23.36, "", "", "", "", 77.55, ""}, 
 {"NCL", "Oceania", "New Caledonia", "2021-05-28", "", "", "", "", "", "", 
  "", "", "", "", "", "", "", "", "", "", "", "", "", "", "", "", "", "", "", 
  "", "", "", "", "", "", "", "", "", 847., "", "", "", 2967., "", 285491., 
  15.342, 33.4, 9.954, 6.489, "", "", "", 23.36, "", "", "", "", 77.55, ""}, 
 {"NCL", "Oceania", "New Caledonia", "2021-05-29", "", "", "", "", "", "", 
  "", "", "", "", "", "", "", "", "", "", "", "", "", "", "", "", "", "", "", 
  "", "", "", "", "", "", "", "", "", 848., "", "", "", 2970., "", 285491., 
  15.342, 33.4, 9.954, 6.489, "", "", "", 23.36, "", "", "", "", 77.55, ""}, 
 {"NCL", "Oceania", "New Caledonia", "2021-05-30", "", "", "", "", "", "", 
  "", "", "", "", "", "", "", "", "", "", "", "", "", "", "", "", "", "", "", 
  "", "", "", "", "", "", "", "", "", 849., "", "", "", 2974., "", 285491., 
  15.342, 33.4, 9.954, 6.489, "", "", "", 23.36, "", "", "", "", 77.55, ""}, 
 {"NCL", "Oceania", "New Caledonia", "2021-05-31", "", "", "", "", "", "", 
  "", "", "", "", "", "", "", "", "", "", "", "", "", "", "", "", "", "", "", 
  "", "", "", "", "", "", "", "", "", 850., "", "", "", 2977., "", 285491., 
  15.342, 33.4, 9.954, 6.489, "", "", "", 23.36, "", "", "", "", 77.55, ""}, 
 {"NCL", "Oceania", "New Caledonia", "2021-06-01", "", "", "", "", "", "", 
  "", "", "", "", "", "", "", "", "", "", "", "", "", "", "", "", "", "", "", 
  "", "", "", "", "", 92594., 49881., 42713., "", 851., 32.43, 17.47, 14.96, 
  2981., "", 285491., 15.342, 33.4, 9.954, 6.489, "", "", "", 23.36, "", "", 
  "", "", 77.55, ""}, {"NZL", "Oceania", "New Zealand", "2020-02-28", 1., 1., 
  "", "", "", "", 0.207, 0.207, "", "", "", "", "", "", "", "", "", "", "", 
  "", "", "", "", "", "", "", "", "", "", "", "", "", "", "", "", "", "", "", 
  "", 19.44, 4.822233*^6, 18.206, 37.9, 15.322, 9.72, 36085.843, "", 128.797, 
  8.08, 14.8, 17.2, "", 2.61, 82.29, 0.931}, 
 {"NZL", "Oceania", "New Zealand", "2020-02-29", 1., 0., "", "", "", "", 
  0.207, 0., "", "", "", "", "", "", "", "", "", "", "", "", "", "", "", "", 
  "", "", "", "", "", "", "", "", "", "", "", "", "", "", "", 19.44, 
  4.822233*^6, 18.206, 37.9, 15.322, 9.72, 36085.843, "", 128.797, 8.08, 
  14.8, 17.2, "", 2.61, 82.29, 0.931}, {"NZL", "Oceania", "New Zealand", 
  "2020-03-01", 1., 0., "", "", "", "", 0.207, 0., "", "", "", "", "", "", 
  "", "", "", "", "", "", "", "", 225., 0.047, "", "", "", "", "", 
  "tests performed", "", "", "", "", "", "", "", "", "", 19.44, 4.822233*^6, 
  18.206, 37.9, 15.322, 9.72, 36085.843, "", 128.797, 8.08, 14.8, 17.2, "", 
  2.61, 82.29, 0.931}, {"NZL", "Oceania", "New Zealand", "2020-03-02", 1., 
  0., "", "", "", "", 0.207, 0., "", "", "", "", "", "", "", "", "", "", "", 
  "", "", 29., 254., 0.053, 0.006, "", "", "", "", "tests performed", "", "", 
  "", "", "", "", "", "", "", 19.44, 4.822233*^6, 18.206, 37.9, 15.322, 9.72, 
  36085.843, "", 128.797, 8.08, 14.8, 17.2, "", 2.61, 82.29, 0.931}, 
 {"NZL", "Oceania", "New Zealand", "2020-03-03", 1., 0., "", "", "", "", 
  0.207, 0., "", "", "", "", "", "", "", "", "", "", "", "", "", 26., 280., 
  0.058, 0.005, "", "", "", "", "tests performed", "", "", "", "", "", "", 
  "", "", "", 19.44, 4.822233*^6, 18.206, 37.9, 15.322, 9.72, 36085.843, "", 
  128.797, 8.08, 14.8, 17.2, "", 2.61, 82.29, 0.931}, 
 {"NZL", "Oceania", "New Zealand", "2020-03-04", 3., 2., 0.429, "", "", 0., 
  0.622, 0.415, 0.089, "", "", 0., "", "", "", "", "", "", "", "", "", 25., 
  305., 0.063, 0.005, "", "", "", "", "tests performed", "", "", "", "", "", 
  "", "", "", "", 19.44, 4.822233*^6, 18.206, 37.9, 15.322, 9.72, 36085.843, 
  "", 128.797, 8.08, 14.8, 17.2, "", 2.61, 82.29, 0.931}, 
 {"NZL", "Oceania", "New Zealand", "2020-03-05", 3., 0., 0.429, "", "", 0., 
  0.622, 0., 0.089, "", "", 0., "", "", "", "", "", "", "", "", "", 27., 
  332., 0.069, 0.006, "", "", "", "", "tests performed", "", "", "", "", "", 
  "", "", "", "", 19.44, 4.822233*^6, 18.206, 37.9, 15.322, 9.72, 36085.843, 
  "", 128.797, 8.08, 14.8, 17.2, "", 2.61, 82.29, 0.931}, 
 {"NZL", "Oceania", "New Zealand", "2020-03-06", 4., 1., 0.429, "", "", 0., 
  0.829, 0.207, 0.089, "", "", 0., "", "", "", "", "", "", "", "", "", 66., 
  398., 0.083, 0.014, "", "", "", "", "tests performed", "", "", "", "", "", 
  "", "", "", "", 19.44, 4.822233*^6, 18.206, 37.9, 15.322, 9.72, 36085.843, 
  "", 128.797, 8.08, 14.8, 17.2, "", 2.61, 82.29, 0.931}, 
 {"NZL", "Oceania", "New Zealand", "2020-03-07", 5., 1., 0.571, "", "", 0., 
  1.037, 0.207, 0.118, "", "", 0., "", "", "", "", "", "", "", "", "", 44., 
  442., 0.092, 0.009, "", "", "", "", "tests performed", "", "", "", "", "", 
  "", "", "", "", 19.44, 4.822233*^6, 18.206, 37.9, 15.322, 9.72, 36085.843, 
  "", 128.797, 8.08, 14.8, 17.2, "", 2.61, 82.29, 0.931}, 
 {"NZL", "Oceania", "New Zealand", "2020-03-08", 5., 0., 0.571, "", "", 0., 
  1.037, 0., 0.118, "", "", 0., "", "", "", "", "", "", "", "", "", 28., 
  470., 0.097, 0.006, 35., 0.007, 0.016, 61.3, "tests performed", "", "", "", 
  "", "", "", "", "", "", 19.44, 4.822233*^6, 18.206, 37.9, 15.322, 9.72, 
  36085.843, "", 128.797, 8.08, 14.8, 17.2, "", 2.61, 82.29, 0.931}, 
 {"NZL", "Oceania", "New Zealand", "2020-03-09", 5., 0., 0.571, "", "", 0., 
  1.037, 0., 0.118, "", "", 0., "", "", "", "", "", "", "", "", "", 79., 
  549., 0.114, 0.016, 42., 0.009, 0.014, 73.6, "tests performed", "", "", "", 
  "", "", "", "", "", "", 19.44, 4.822233*^6, 18.206, 37.9, 15.322, 9.72, 
  36085.843, "", 128.797, 8.08, 14.8, 17.2, "", 2.61, 82.29, 0.931}, 
 {"NZL", "Oceania", "New Zealand", "2020-03-10", 5., 0., 0.571, "", "", 0., 
  1.037, 0., 0.118, "", "", 0., "", "", "", "", "", "", "", "", "", 88., 
  637., 0.132, 0.018, 51., 0.011, 0.011, 89.3, "tests performed", "", "", "", 
  "", "", "", "", "", "", 19.44, 4.822233*^6, 18.206, 37.9, 15.322, 9.72, 
  36085.843, "", 128.797, 8.08, 14.8, 17.2, "", 2.61, 82.29, 0.931}, 
 {"NZL", "Oceania", "New Zealand", "2020-03-11", 5., 0., 0.286, "", "", 0., 
  1.037, 0., 0.059, "", "", 0., "", "", "", "", "", "", "", "", "", 83., 
  720., 0.149, 0.017, 59., 0.012, 0.005, 206.3, "tests performed", "", "", 
  "", "", "", "", "", "", "", 19.44, 4.822233*^6, 18.206, 37.9, 15.322, 9.72, 
  36085.843, "", 128.797, 8.08, 14.8, 17.2, "", 2.61, 82.29, 0.931}, 
 {"NZL", "Oceania", "New Zealand", "2020-03-12", 5., 0., 0.286, "", "", 0., 
  1.037, 0., 0.059, "", "", 0., "", "", "", "", "", "", "", "", "", 97., 
  817., 0.169, 0.02, 69., 0.014, 0.004, 241.3, "tests performed", "", "", "", 
  "", "", "", "", "", "", 19.44, 4.822233*^6, 18.206, 37.9, 15.322, 9.72, 
  36085.843, "", 128.797, 8.08, 14.8, 17.2, "", 2.61, 82.29, 0.931}, 
 {"NZL", "Oceania", "New Zealand", "2020-03-13", 5., 0., 0.143, "", "", 0., 
  1.037, 0., 0.03, "", "", 0., "", "", "", "", "", "", "", "", "", 120., 
  937., 0.194, 0.025, 77., 0.016, 0.002, 538.5, "tests performed", "", "", 
  "", "", "", "", "", "", "", 19.44, 4.822233*^6, 18.206, 37.9, 15.322, 9.72, 
  36085.843, "", 128.797, 8.08, 14.8, 17.2, "", 2.61, 82.29, 0.931}, 
 {"NZL", "Oceania", "New Zealand", "2020-03-14", 6., 1., 0.143, "", "", 0., 
  1.244, 0.207, 0.03, "", "", 0., "", "", "", "", "", "", "", "", "", 128., 
  1065., 0.221, 0.027, 89., 0.018, 0.002, 622.4, "tests performed", "", "", 
  "", "", "", "", "", "", "", 19.44, 4.822233*^6, 18.206, 37.9, 15.322, 9.72, 
  36085.843, "", 128.797, 8.08, 14.8, 17.2, "", 2.61, 82.29, 0.931}, 
 {"NZL", "Oceania", "New Zealand", "2020-03-15", 8., 2., 0.429, "", "", 0., 
  1.659, 0.415, 0.089, "", "", 0., "", "", "", "", "", "", "", "", "", 88., 
  1153., 0.239, 0.018, 98., 0.02, 0.004, 228.4, "tests performed", "", "", 
  "", "", "", "", "", "", "", 19.44, 4.822233*^6, 18.206, 37.9, 15.322, 9.72, 
  36085.843, "", 128.797, 8.08, 14.8, 17.2, "", 2.61, 82.29, 0.931}, 
 {"NZL", "Oceania", "New Zealand", "2020-03-16", 8., 0., 0.429, "", "", 0., 
  1.659, 0., 0.089, "", "", 0., "", "", "", "", "", "", "", "", "", 404., 
  1557., 0.323, 0.084, 144., 0.03, 0.003, 335.7, "tests performed", "", "", 
  "", "", "", "", "", "", "", 36.11, 4.822233*^6, 18.206, 37.9, 15.322, 9.72, 
  36085.843, "", 128.797, 8.08, 14.8, 17.2, "", 2.61, 82.29, 0.931}, 
 {"NZL", "Oceania", "New Zealand", "2020-03-17", 12., 4., 1., "", "", 0., 
  2.488, 0.829, 0.207, "", "", 0., "", "", "", "", "", "", "", "", "", 921., 
  2478., 0.514, 0.191, 263., 0.055, 0.004, 263., "tests performed", "", "", 
  "", "", "", "", "", "", "", 36.11, 4.822233*^6, 18.206, 37.9, 15.322, 9.72, 
  36085.843, "", 128.797, 8.08, 14.8, 17.2, "", 2.61, 82.29, 0.931}, 
 {"NZL", "Oceania", "New Zealand", "2020-03-18", 20., 8., 2.143, "", "", 0., 
  4.147, 1.659, 0.444, "", "", 0., "", "", "", "", "", "", "", "", "", 1010., 
  3488., 0.723, 0.209, 395., 0.082, 0.005, 184.3, "tests performed", "", "", 
  "", "", "", "", "", "", "", 36.11, 4.822233*^6, 18.206, 37.9, 15.322, 9.72, 
  36085.843, "", 128.797, 8.08, 14.8, 17.2, "", 2.61, 82.29, 0.931}, 
 {"NZL", "Oceania", "New Zealand", "2020-03-19", 28., 8., 3.286, "", "", 0., 
  5.806, 1.659, 0.681, "", "", 0., "", "", "", "", "", "", "", "", "", 1384., 
  4872., 1.01, 0.287, 579., 0.12, 0.006, 176.2, "tests performed", "", "", 
  "", "", "", "", "", "", "", 36.11, 4.822233*^6, 18.206, 37.9, 15.322, 9.72, 
  36085.843, "", 128.797, 8.08, 14.8, 17.2, "", 2.61, 82.29, 0.931}, 
 {"NZL", "Oceania", "New Zealand", "2020-03-20", 39., 11., 4.857, "", "", 0., 
  8.088, 2.281, 1.007, "", "", 0., "", "", "", "", "", "", "", "", "", 1734., 
  6606., 1.37, 0.36, 810., 0.168, 0.006, 166.8, "tests performed", "", "", 
  "", "", "", "", "", "", "", 38.89, 4.822233*^6, 18.206, 37.9, 15.322, 9.72, 
  36085.843, "", 128.797, 8.08, 14.8, 17.2, "", 2.61, 82.29, 0.931}, 
 {"NZL", "Oceania", "New Zealand", "2020-03-21", 52., 13., 6.571, "", "", 0., 
  10.783, 2.696, 1.363, "", "", 0., "", "", "", "", "", "", "", "", "", 
  1281., 7887., 1.636, 0.266, 975., 0.202, 0.007, 148.4, "tests performed", 
  "", "", "", "", "", "", "", "", "", 58.33, 4.822233*^6, 18.206, 37.9, 
  15.322, 9.72, 36085.843, "", 128.797, 8.08, 14.8, 17.2, "", 2.61, 82.29, 
  0.931}, {"NZL", "Oceania", "New Zealand", "2020-03-22", 102., 50., 13.429, 
  "", "", 0., 21.152, 10.369, 2.785, "", "", 0., "", "", "", "", "", "", "", 
  "", "", 873., 8760., 1.817, 0.181, 1087., 0.225, 0.012, 80.9, 
  "tests performed", "", "", "", "", "", "", "", "", "", 58.33, 4.822233*^6, 
  18.206, 37.9, 15.322, 9.72, 36085.843, "", 128.797, 8.08, 14.8, 17.2, "", 
  2.61, 82.29, 0.931}, {"NZL", "Oceania", "New Zealand", "2020-03-23", 102., 
  0., 13.429, "", "", 0., 21.152, 0., 2.785, "", "", 0., 1.86, "", "", "", 
  "", "", "", "", "", 1898., 10658., 2.21, 0.394, 1300., 0.27, 0.01, 96.8, 
  "tests performed", "", "", "", "", "", "", "", "", "", 79.63, 4.822233*^6, 
  18.206, 37.9, 15.322, 9.72, 36085.843, "", 128.797, 8.08, 14.8, 17.2, "", 
  2.61, 82.29, 0.931}, {"NZL", "Oceania", "New Zealand", "2020-03-24", 155., 
  53., 20.429, "", "", 0., 32.143, 10.991, 4.236, "", "", 0., 1.87, "", "", 
  "", "", "", "", "", "", 2192., 12850., 2.665, 0.455, 1482., 0.307, 0.014, 
  72.5, "tests performed", "", "", "", "", "", "", "", "", "", 87.04, 
  4.822233*^6, 18.206, 37.9, 15.322, 9.72, 36085.843, "", 128.797, 8.08, 
  14.8, 17.2, "", 2.61, 82.29, 0.931}, {"NZL", "Oceania", "New Zealand", 
  "2020-03-25", 205., 50., 26.429, "", "", 0., 42.511, 10.369, 5.481, "", "", 
  0., 1.85, "", "", "", "", "", "", "", "", 1952., 14802., 3.07, 0.405, 
  1616., 0.335, 0.016, 61.1, "tests performed", "", "", "", "", "", "", "", 
  "", "", 90.74, 4.822233*^6, 18.206, 37.9, 15.322, 9.72, 36085.843, "", 
  128.797, 8.08, 14.8, 17.2, "", 2.61, 82.29, 0.931}, 
 {"NZL", "Oceania", "New Zealand", "2020-03-26", 283., 78., 36.429, "", "", 
  0., 58.687, 16.175, 7.554, "", "", 0., 1.82, "", "", "", "", "", "", "", 
  "", 2088., 16890., 3.503, 0.433, 1717., 0.356, 0.021, 47.1, 
  "tests performed", "", "", "", "", "", "", "", "", "", 96.3, 4.822233*^6, 
  18.206, 37.9, 15.322, 9.72, 36085.843, "", 128.797, 8.08, 14.8, 17.2, "", 
  2.61, 82.29, 0.931}, {"NZL", "Oceania", "New Zealand", "2020-03-27", 368., 
  85., 47., "", "", 0., 76.313, 17.627, 9.747, "", "", 0., 1.77, "", "", "", 
  "", "", "", "", "", 1853., 18743., 3.887, 0.384, 1734., 0.36, 0.027, 36.9, 
  "tests performed", "", "", "", "", "", "", "", "", "", 96.3, 4.822233*^6, 
  18.206, 37.9, 15.322, 9.72, 36085.843, "", 128.797, 8.08, 14.8, 17.2, "", 
  2.61, 82.29, 0.931}, {"NZL", "Oceania", "New Zealand", "2020-03-28", 451., 
  83., 57., "", "", 0., 93.525, 17.212, 11.82, "", "", 0., 1.7, "", "", "", 
  "", "", "", "", "", 1366., 20109., 4.17, 0.283, 1746., 0.362, 0.033, 30.6, 
  "tests performed", "", "", "", "", "", "", "", "", "", 96.3, 4.822233*^6, 
  18.206, 37.9, 15.322, 9.72, 36085.843, "", 128.797, 8.08, 14.8, 17.2, "", 
  2.61, 82.29, 0.931}, {"NZL", "Oceania", "New Zealand", "2020-03-29", 514., 
  63., 58.857, 1., 1., 0.143, 106.59, 13.064, 12.205, 0.207, 0.207, 0.03, 
  1.63, "", "", "", "", "", "", "", "", 982., 21091., 4.374, 0.204, 1762., 
  0.365, 0.033, 29.9, "tests performed", "", "", "", "", "", "", "", "", "", 
  96.3, 4.822233*^6, 18.206, 37.9, 15.322, 9.72, 36085.843, "", 128.797, 
  8.08, 14.8, 17.2, "", 2.61, 82.29, 0.931}, 
 {"NZL", "Oceania", "New Zealand", "2020-03-30", 589., 75., 69.571, 1., 0., 
  0.143, 122.143, 15.553, 14.427, 0.207, 0., 0.03, 1.56, "", "", "", "", "", 
  "", "", "", 1959., 23050., 4.78, 0.406, 1770., 0.367, 0.039, 25.4, 
  "tests performed", "", "", "", "", "", "", "", "", "", 96.3, 4.822233*^6, 
  18.206, 37.9, 15.322, 9.72, 36085.843, "", 128.797, 8.08, 14.8, 17.2, "", 
  2.61, 82.29, 0.931}, {"NZL", "Oceania", "New Zealand", "2020-03-31", 647., 
  58., 70.286, 1., 0., 0.143, 134.17, 12.028, 14.575, 0.207, 0., 0.03, 1.48, 
  "", "", "", "", "", "", "", "", 2036., 25086., 5.202, 0.422, 1748., 0.362, 
  0.04, 24.9, "tests performed", "", "", "", "", "", "", "", "", "", 96.3, 
  4.822233*^6, 18.206, 37.9, 15.322, 9.72, 36085.843, "", 128.797, 8.08, 
  14.8, 17.2, "", 2.61, 82.29, 0.931}, {"NZL", "Oceania", "New Zealand", 
  "2020-04-01", 708., 61., 71.857, 1., 0., 0.143, 146.82, 12.65, 14.901, 
  0.207, 0., 0.03, 1.42, "", "", "", "", "", "", "", "", 3662., 28748., 
  5.962, 0.759, 1992., 0.413, 0.036, 27.7, "tests performed", "", "", "", "", 
  "", "", "", "", "", 96.3, 4.822233*^6, 18.206, 37.9, 15.322, 9.72, 
  36085.843, "", 128.797, 8.08, 14.8, 17.2, "", 2.61, 82.29, 0.931}, 
 {"NZL", "Oceania", "New Zealand", "2020-04-02", 797., 89., 73.429, 1., 0., 
  0.143, 165.276, 18.456, 15.227, 0.207, 0., 0.03, 1.36, "", "", "", "", "", 
  "", "", "", 4057., 32805., 6.803, 0.841, 2274., 0.472, 0.032, 31., 
  "tests performed", "", "", "", "", "", "", "", "", "", 96.3, 4.822233*^6, 
  18.206, 37.9, 15.322, 9.72, 36085.843, "", 128.797, 8.08, 14.8, 17.2, "", 
  2.61, 82.29, 0.931}, {"NZL", "Oceania", "New Zealand", "2020-04-03", 868., 
  71., 71.429, 1., 0., 0.143, 180., 14.723, 14.812, 0.207, 0., 0.03, 1.29, 
  "", "", "", "", "", "", "", "", 4361., 37166., 7.707, 0.904, 2632., 0.546, 
  0.027, 36.8, "tests performed", "", "", "", "", "", "", "", "", "", 96.3, 
  4.822233*^6, 18.206, 37.9, 15.322, 9.72, 36085.843, "", 128.797, 8.08, 
  14.8, 17.2, "", 2.61, 82.29, 0.931}, {"NZL", "Oceania", "New Zealand", 
  "2020-04-04", 950., 82., 71.286, 1., 0., 0.143, 197.004, 17.005, 14.783, 
  0.207, 0., 0.03, 1.23, "", "", "", "", "", "", "", "", 2603., 39769., 
  8.247, 0.54, 2809., 0.583, 0.025, 39.4, "tests performed", "", "", "", "", 
  "", "", "", "", "", 96.3, 4.822233*^6, 18.206, 37.9, 15.322, 9.72, 
  36085.843, "", 128.797, 8.08, 14.8, 17.2, "", 2.61, 82.29, 0.931}, 
 {"NZL", "Oceania", "New Zealand", "2020-04-05", 1039., 89., 75., 1., 0., 0., 
  215.46, 18.456, 15.553, 0.207, 0., 0., 1.17, "", "", "", "", "", "", "", 
  "", 2541., 42310., 8.774, 0.527, 3031., 0.629, 0.025, 40.4, 
  "tests performed", "", "", "", "", "", "", "", "", "", 96.3, 4.822233*^6, 
  18.206, 37.9, 15.322, 9.72, 36085.843, "", 128.797, 8.08, 14.8, 17.2, "", 
  2.61, 82.29, 0.931}, {"NZL", "Oceania", "New Zealand", "2020-04-06", 1106., 
  67., 73.857, 1., 0., 0., 229.354, 13.894, 15.316, 0.207, 0., 0., 1.1, "", 
  "", "", "", "", "", "", "", 3378., 45688., 9.474, 0.701, 3234., 0.671, 
  0.023, 43.8, "tests performed", "", "", "", "", "", "", "", "", "", 96.3, 
  4.822233*^6, 18.206, 37.9, 15.322, 9.72, 36085.843, "", 128.797, 8.08, 
  14.8, 17.2, "", 2.61, 82.29, 0.931}, {"NZL", "Oceania", "New Zealand", 
  "2020-04-07", 1160., 54., 73.286, 1., 0., 0., 240.552, 11.198, 15.197, 
  0.207, 0., 0., 1.03, "", "", "", "", "", "", "", "", 4834., 50522., 10.477, 
  1.002, 3634., 0.754, 0.02, 49.6, "tests performed", "", "", "", "", "", "", 
  "", "", "", 96.3, 4.822233*^6, 18.206, 37.9, 15.322, 9.72, 36085.843, "", 
  128.797, 8.08, 14.8, 17.2, "", 2.61, 82.29, 0.931}, 
 {"NZL", "Oceania", "New Zealand", "2020-04-08", 1210., 50., 71.714, 1., 0., 
  0., 250.921, 10.369, 14.872, 0.207, 0., 0., 0.97, "", "", "", "", "", "", 
  "", "", 3705., 54227., 11.245, 0.768, 3640., 0.755, 0.02, 50.8, 
  "tests performed", "", "", "", "", "", "", "", "", "", 96.3, 4.822233*^6, 
  18.206, 37.9, 15.322, 9.72, 36085.843, "", 128.797, 8.08, 14.8, 17.2, "", 
  2.61, 82.29, 0.931}, {"NZL", "Oceania", "New Zealand", "2020-04-09", 1239., 
  29., 63.143, 1., 0., 0., 256.935, 6.014, 13.094, 0.207, 0., 0., 0.9, "", 
  "", "", "", "", "", "", "", 3788., 58015., 12.031, 0.786, 3601., 0.747, 
  0.018, 57., "tests performed", "", "", "", "", "", "", "", "", "", 96.3, 
  4.822233*^6, 18.206, 37.9, 15.322, 9.72, 36085.843, "", 128.797, 8.08, 
  14.8, 17.2, "", 2.61, 82.29, 0.931}, {"NZL", "Oceania", "New Zealand", 
  "2020-04-10", 1283., 44., 59.286, 2., 1., 0.143, 266.059, 9.124, 12.294, 
  0.415, 0.207, 0.03, 0.85, "", "", "", "", "", "", "", "", 1716., 59731., 
  12.387, 0.356, 3224., 0.669, 0.018, 54.4, "tests performed", "", "", "", 
  "", "", "", "", "", "", 96.3, 4.822233*^6, 18.206, 37.9, 15.322, 9.72, 
  36085.843, "", 128.797, 8.08, 14.8, 17.2, "", 2.61, 82.29, 0.931}, 
 {"NZL", "Oceania", "New Zealand", "2020-04-11", 1312., 29., 51.714, 4., 2., 
  0.429, 272.073, 6.014, 10.724, 0.829, 0.415, 0.089, 0.8, "", "", "", "", 
  "", "", "", "", 1794., 61525., 12.759, 0.372, 3108., 0.645, 0.017, 60.1, 
  "tests performed", "", "", "", "", "", "", "", "", "", 96.3, 4.822233*^6, 
  18.206, 37.9, 15.322, 9.72, 36085.843, "", 128.797, 8.08, 14.8, 17.2, "", 
  2.61, 82.29, 0.931}, {"NZL", "Oceania", "New Zealand", "2020-04-12", 1330., 
  18., 41.571, 4., 0., 0.429, 275.806, 3.733, 8.621, 0.829, 0., 0.089, 0.75, 
  "", "", "", "", "", "", "", "", 1350., 62875., 13.039, 0.28, 2938., 0.609, 
  0.014, 70.7, "tests performed", "", "", "", "", "", "", "", "", "", 96.3, 
  4.822233*^6, 18.206, 37.9, 15.322, 9.72, 36085.843, "", 128.797, 8.08, 
  14.8, 17.2, "", 2.61, 82.29, 0.931}, {"NZL", "Oceania", "New Zealand", 
  "2020-04-13", 1349., 19., 34.714, 5., 1., 0.571, 279.746, 3.94, 7.199, 
  1.037, 0.207, 0.118, 0.71, "", "", "", "", "", "", "", "", 1482., 64357., 
  13.346, 0.307, 2667., 0.553, 0.013, 76.8, "tests performed", "", "", "", 
  "", "", "", "", "", "", 96.3, 4.822233*^6, 18.206, 37.9, 15.322, 9.72, 
  36085.843, "", 128.797, 8.08, 14.8, 17.2, "", 2.61, 82.29, 0.931}, 
 {"NZL", "Oceania", "New Zealand", "2020-04-14", 1366., 17., 29.429, 9., 4., 
  1.143, 283.271, 3.525, 6.103, 1.866, 0.829, 0.237, 0.67, "", "", "", "", 
  "", "", "", "", 3123., 67480., 13.994, 0.648, 2423., 0.502, 0.012, 82.3, 
  "tests performed", "", "", "", "", "", "", "", "", "", 96.3, 4.822233*^6, 
  18.206, 37.9, 15.322, 9.72, 36085.843, "", 128.797, 8.08, 14.8, 17.2, "", 
  2.61, 82.29, 0.931}, {"NZL", "Oceania", "New Zealand", "2020-04-15", 1386., 
  20., 25.143, 9., 0., 1.143, 287.419, 4.147, 5.214, 1.866, 0., 0.237, 0.63, 
  "", "", "", "", "", "", "", "", 4021., 71501., 14.827, 0.834, 2468., 0.512, 
  0.01, 98.2, "tests performed", "", "", "", "", "", "", "", "", "", 96.3, 
  4.822233*^6, 18.206, 37.9, 15.322, 9.72, 36085.843, "", 128.797, 8.08, 
  14.8, 17.2, "", 2.61, 82.29, 0.931}, {"NZL", "Oceania", "New Zealand", 
  "2020-04-16", 1401., 15., 23.143, 9., 0., 1.143, 290.529, 3.111, 4.799, 
  1.866, 0., 0.237, 0.6, "", "", "", "", "", "", "", "", 4396., 75897., 
  15.739, 0.912, 2555., 0.53, 0.009, 110.4, "tests performed", "", "", "", 
  "", "", "", "", "", "", 96.3, 4.822233*^6, 18.206, 37.9, 15.322, 9.72, 
  36085.843, "", 128.797, 8.08, 14.8, 17.2, "", 2.61, 82.29, 0.931}, 
 {"NZL", "Oceania", "New Zealand", "2020-04-17", 1409., 8., 18., 11., 2., 
  1.286, 292.188, 1.659, 3.733, 2.281, 0.415, 0.267, 0.57, "", "", "", "", 
  "", "", "", "", 4850., 80747., 16.745, 1.006, 3002., 0.623, 0.006, 166.8, 
  "tests performed", "", "", "", "", "", "", "", "", "", 96.3, 4.822233*^6, 
  18.206, 37.9, 15.322, 9.72, 36085.843, "", 128.797, 8.08, 14.8, 17.2, "", 
  2.61, 82.29, 0.931}, {"NZL", "Oceania", "New Zealand", "2020-04-18", 1422., 
  13., 15.714, 11., 0., 1., 294.884, 2.696, 3.259, 2.281, 0., 0.207, 0.55, 
  "", "", "", "", "", "", "", "", 3206., 83953., 17.41, 0.665, 3204., 0.664, 
  0.005, 203.9, "tests performed", "", "", "", "", "", "", "", "", "", 96.3, 
  4.822233*^6, 18.206, 37.9, 15.322, 9.72, 36085.843, "", 128.797, 8.08, 
  14.8, 17.2, "", 2.61, 82.29, 0.931}, {"NZL", "Oceania", "New Zealand", 
  "2020-04-19", 1431., 9., 14.429, 12., 1., 1.143, 296.75, 1.866, 2.992, 
  2.488, 0.207, 0.237, 0.53, "", "", "", "", "", "", "", "", 2306., 86259., 
  17.888, 0.478, 3341., 0.693, 0.004, 231.5, "tests performed", "", "", "", 
  "", "", "", "", "", "", 96.3, 4.822233*^6, 18.206, 37.9, 15.322, 9.72, 
  36085.843, "", 128.797, 8.08, 14.8, 17.2, "", 2.61, 82.29, 0.931}, 
 {"NZL", "Oceania", "New Zealand", "2020-04-20", 1440., 9., 13., 12., 0., 1., 
  298.617, 1.866, 2.696, 2.488, 0., 0.207, 0.51, "", "", "", "", "", "", "", 
  "", 5732., 91991., 19.076, 1.189, 3948., 0.819, 0.003, 303.7, 
  "tests performed", "", "", "", "", "", "", "", "", "", 96.3, 4.822233*^6, 
  18.206, 37.9, 15.322, 9.72, 36085.843, "", 128.797, 8.08, 14.8, 17.2, "", 
  2.61, 82.29, 0.931}, {"NZL", "Oceania", "New Zealand", "2020-04-21", 1445., 
  5., 11.286, 13., 1., 0.571, 299.654, 1.037, 2.34, 2.696, 0.207, 0.118, 
  0.48, "", "", "", "", "", "", "", "", 7124., 99115., 20.554, 1.477, 4519., 
  0.937, 0.002, 400.4, "tests performed", "", "", "", "", "", "", "", "", "", 
  96.3, 4.822233*^6, 18.206, 37.9, 15.322, 9.72, 36085.843, "", 128.797, 
  8.08, 14.8, 17.2, "", 2.61, 82.29, 0.931}, 
 {"NZL", "Oceania", "New Zealand", "2020-04-22", 1451., 6., 9.286, 14., 1., 
  0.714, 300.898, 1.244, 1.926, 2.903, 0.207, 0.148, 0.47, "", "", "", "", 
  "", "", "", "", 6243., 105358., 21.848, 1.295, 4837., 1.003, 0.002, 520.9, 
  "tests performed", "", "", "", "", "", "", "", "", "", 96.3, 4.822233*^6, 
  18.206, 37.9, 15.322, 9.72, 36085.843, "", 128.797, 8.08, 14.8, 17.2, "", 
  2.61, 82.29, 0.931}, {"NZL", "Oceania", "New Zealand", "2020-04-23", 1456., 
  5., 7.857, 17., 3., 1.143, 301.935, 1.037, 1.629, 3.525, 0.622, 0.237, 
  0.45, "", "", "", "", "", "", "", "", 6640., 111998., 23.225, 1.377, 5157., 
  1.069, 0.002, 656.4, "tests performed", "", "", "", "", "", "", "", "", "", 
  96.3, 4.822233*^6, 18.206, 37.9, 15.322, 9.72, 36085.843, "", 128.797, 
  8.08, 14.8, 17.2, "", 2.61, 82.29, 0.931}, 
 {"NZL", "Oceania", "New Zealand", "2020-04-24", 1461., 5., 7.429, 18., 1., 
  1., 302.972, 1.037, 1.54, 3.733, 0.207, 0.207, 0.44, "", "", "", "", "", 
  "", "", "", 6543., 118541., 24.582, 1.357, 5399., 1.12, 0.001, 726.7, 
  "tests performed", "", "", "", "", "", "", "", "", "", 96.3, 4.822233*^6, 
  18.206, 37.9, 15.322, 9.72, 36085.843, "", 128.797, 8.08, 14.8, 17.2, "", 
  2.61, 82.29, 0.931}, {"NZL", "Oceania", "New Zealand", "2020-04-25", 1470., 
  9., 6.857, 18., 0., 1., 304.838, 1.866, 1.422, 3.733, 0., 0.207, 0.43, "", 
  "", "", "", "", "", "", "", 2741., 121282., 25.151, 0.568, 5333., 1.106, 
  0.001, 777.7, "tests performed", "", "", "", "", "", "", "", "", "", 96.3, 
  4.822233*^6, 18.206, 37.9, 15.322, 9.72, 36085.843, "", 128.797, 8.08, 
  14.8, 17.2, "", 2.61, 82.29, 0.931}, {"NZL", "Oceania", "New Zealand", 
  "2020-04-26", 1469., -1., 5.429, 19., 1., 1., 304.631, -0.207, 1.126, 3.94, 
  0.207, 0.207, 0.42, "", "", "", "", "", "", "", "", 2098., 123380., 25.586, 
  0.435, 5303., 1.1, 0.001, 976.8, "tests performed", "", "", "", "", "", "", 
  "", "", "", 96.3, 4.822233*^6, 18.206, 37.9, 15.322, 9.72, 36085.843, "", 
  128.797, 8.08, 14.8, 17.2, "", 2.61, 82.29, 0.931}, 
 {"NZL", "Oceania", "New Zealand", "2020-04-27", 1472., 3., 4.571, 19., 0., 
  1., 305.253, 0.622, 0.948, 3.94, 0., 0.207, 0.41, "", "", "", "", "", "", 
  "", "", 2034., 125414., 26.007, 0.422, 4775., 0.99, 0.001, 1044.6, 
  "tests performed", "", "", "", "", "", "", "", "", "", 96.3, 4.822233*^6, 
  18.206, 37.9, 15.322, 9.72, 36085.843, "", 128.797, 8.08, 14.8, 17.2, "", 
  2.61, 82.29, 0.931}, {"NZL", "Oceania", "New Zealand", "2020-04-28", 1474., 
  2., 4.143, 19., 0., 0.857, 305.668, 0.415, 0.859, 3.94, 0., 0.178, 0.4, "", 
  "", "", "", "", "", "", "", 5102., 130516., 27.065, 1.058, 4486., 0.93, 
  0.001, 1082.8, "tests performed", "", "", "", "", "", "", "", "", "", 
  87.04, 4.822233*^6, 18.206, 37.9, 15.322, 9.72, 36085.843, "", 128.797, 
  8.08, 14.8, 17.2, "", 2.61, 82.29, 0.931}, 
 {"NZL", "Oceania", "New Zealand", "2020-04-29", 1476., 2., 3.571, 19., 0., 
  0.714, 306.082, 0.415, 0.741, 3.94, 0., 0.148, 0.4, "", "", "", "", "", "", 
  "", "", 5351., 135867., 28.175, 1.11, 4358., 0.904, 0.001, 1220.4, 
  "tests performed", "", "", "", "", "", "", "", "", "", 83.33, 4.822233*^6, 
  18.206, 37.9, 15.322, 9.72, 36085.843, "", 128.797, 8.08, 14.8, 17.2, "", 
  2.61, 82.29, 0.931}, {"NZL", "Oceania", "New Zealand", "2020-04-30", 1479., 
  3., 3.286, 19., 0., 0.286, 306.704, 0.622, 0.681, 3.94, 0., 0.059, 0.39, 
  "", "", "", "", "", "", "", "", 5474., 141341., 29.31, 1.135, 4192., 0.869, 
  0.001, 1275.7, "tests performed", "", "", "", "", "", "", "", "", "", 
  83.33, 4.822233*^6, 18.206, 37.9, 15.322, 9.72, 36085.843, "", 128.797, 
  8.08, 14.8, 17.2, "", 2.61, 82.29, 0.931}, 
 {"NZL", "Oceania", "New Zealand", "2020-05-01", 1485., 6., 3.429, 20., 1., 
  0.286, 307.949, 1.244, 0.711, 4.147, 0.207, 0.059, 0.39, "", "", "", "", 
  "", "", "", "", 5653., 146994., 30.483, 1.172, 4065., 0.843, 0.001, 1185.5, 
  "tests performed", "", "", "", "", "", "", "", "", "", 83.33, 4.822233*^6, 
  18.206, 37.9, 15.322, 9.72, 36085.843, "", 128.797, 8.08, 14.8, 17.2, "", 
  2.61, 82.29, 0.931}, {"NZL", "Oceania", "New Zealand", "2020-05-02", 1487., 
  2., 2.429, 20., 0., 0.286, 308.363, 0.415, 0.504, 4.147, 0., 0.059, 0.38, 
  "", "", "", "", "", "", "", "", 2803., 149797., 31.064, 0.581, 4074., 
  0.845, 0.001, 1677.2, "tests performed", "", "", "", "", "", "", "", "", 
  "", 83.33, 4.822233*^6, 18.206, 37.9, 15.322, 9.72, 36085.843, "", 128.797, 
  8.08, 14.8, 17.2, "", 2.61, 82.29, 0.931}, 
 {"NZL", "Oceania", "New Zealand", "2020-05-03", 1487., 0., 2.571, 20., 0., 
  0.143, 308.363, 0., 0.533, 4.147, 0., 0.03, 0.38, "", "", "", "", "", "", 
  "", "", 1660., 151457., 31.408, 0.344, 4011., 0.832, 0.001, 1560.1, 
  "tests performed", "", "", "", "", "", "", "", "", "", 83.33, 4.822233*^6, 
  18.206, 37.9, 15.322, 9.72, 36085.843, "", 128.797, 8.08, 14.8, 17.2, "", 
  2.61, 82.29, 0.931}, {"NZL", "Oceania", "New Zealand", "2020-05-04", 1486., 
  -1., 2., 20., 0., 0.143, 308.156, -0.207, 0.415, 4.147, 0., 0.03, 0.38, "", 
  "", "", "", "", "", "", "", 5237., 156694., 32.494, 1.086, 4469., 0.927, 
  0., 2234.5, "tests performed", "", "", "", "", "", "", "", "", "", 83.33, 
  4.822233*^6, 18.206, 37.9, 15.322, 9.72, 36085.843, "", 128.797, 8.08, 
  14.8, 17.2, "", 2.61, 82.29, 0.931}, {"NZL", "Oceania", "New Zealand", 
  "2020-05-05", 1488., 2., 2., 21., 1., 0.286, 308.571, 0.415, 0.415, 4.355, 
  0.207, 0.059, 0.38, "", "", "", "", "", "", "", "", 6864., 163558., 33.917, 
  1.423, 4720., 0.979, 0., 2360., "tests performed", "", "", "", "", "", "", 
  "", "", "", 83.33, 4.822233*^6, 18.206, 37.9, 15.322, 9.72, 36085.843, "", 
  128.797, 8.08, 14.8, 17.2, "", 2.61, 82.29, 0.931}, 
 {"NZL", "Oceania", "New Zealand", "2020-05-06", 1489., 1., 1.857, 21., 0., 
  0.286, 308.778, 0.207, 0.385, 4.355, 0., 0.059, 0.38, "", "", "", "", "", 
  "", "", "", 7282., 170840., 35.428, 1.51, 4996., 1.036, 0., 2690.4, 
  "tests performed", "", "", "", "", "", "", "", "", "", 83.33, 4.822233*^6, 
  18.206, 37.9, 15.322, 9.72, 36085.843, "", 128.797, 8.08, 14.8, 17.2, "", 
  2.61, 82.29, 0.931}, {"NZL", "Oceania", "New Zealand", "2020-05-07", 1490., 
  1., 1.571, 21., 0., 0.286, 308.985, 0.207, 0.326, 4.355, 0., 0.059, 0.39, 
  "", "", "", "", "", "", "", "", 7814., 178654., 37.048, 1.62, 5330., 1.105, 
  0., 3392.7, "tests performed", "", "", "", "", "", "", "", "", "", 83.33, 
  4.822233*^6, 18.206, 37.9, 15.322, 9.72, 36085.843, "", 128.797, 8.08, 
  14.8, 17.2, "", 2.61, 82.29, 0.931}, {"NZL", "Oceania", "New Zealand", 
  "2020-05-08", 1492., 2., 1., 21., 0., 0.143, 309.4, 0.415, 0.207, 4.355, 
  0., 0.03, 0.39, "", "", "", "", "", "", "", "", 8435., 187089., 38.797, 
  1.749, 5728., 1.188, 0., 5728., "tests performed", "", "", "", "", "", "", 
  "", "", "", 83.33, 4.822233*^6, 18.206, 37.9, 15.322, 9.72, 36085.843, "", 
  128.797, 8.08, 14.8, 17.2, "", 2.61, 82.29, 0.931}, 
 {"NZL", "Oceania", "New Zealand", "2020-05-09", 1494., 2., 1., 21., 0., 
  0.143, 309.815, 0.415, 0.207, 4.355, 0., 0.03, 0.39, "", "", "", "", "", 
  "", "", "", 3435., 190524., 39.509, 0.712, 5818., 1.206, 0., 5818., 
  "tests performed", "", "", "", "", "", "", "", "", "", 83.33, 4.822233*^6, 
  18.206, 37.9, 15.322, 9.72, 36085.843, "", 128.797, 8.08, 14.8, 17.2, "", 
  2.61, 82.29, 0.931}, {"NZL", "Oceania", "New Zealand", "2020-05-10", 1497., 
  3., 1.429, 21., 0., 0.143, 310.437, 0.622, 0.296, 4.355, 0., 0.03, 0.39, 
  "", "", "", "", "", "", "", "", 1745., 192269., 39.871, 0.362, 5830., 
  1.209, 0., 4079.8, "tests performed", "", "", "", "", "", "", "", "", "", 
  83.33, 4.822233*^6, 18.206, 37.9, 15.322, 9.72, 36085.843, "", 128.797, 
  8.08, 14.8, 17.2, "", 2.61, 82.29, 0.931}, 
 {"NZL", "Oceania", "New Zealand", "2020-05-11", 1497., 0., 1.571, 21., 0., 
  0.143, 310.437, 0., 0.326, 4.355, 0., 0.03, 0.38, "", "", "", "", "", "", 
  "", "", 5427., 197696., 40.997, 1.125, 5857., 1.215, 0., 3728.2, 
  "tests performed", "", "", "", "", "", "", "", "", "", 83.33, 4.822233*^6, 
  18.206, 37.9, 15.322, 9.72, 36085.843, "", 128.797, 8.08, 14.8, 17.2, "", 
  2.61, 82.29, 0.931}, {"NZL", "Oceania", "New Zealand", "2020-05-12", 1497., 
  0., 1.286, 21., 0., 0., 310.437, 0., 0.267, 4.355, 0., 0., 0.37, "", "", 
  "", "", "", "", "", "", 7495., 205191., 42.551, 1.554, 5948., 1.233, 0., 
  4625.2, "tests performed", "", "", "", "", "", "", "", "", "", 83.33, 
  4.822233*^6, 18.206, 37.9, 15.322, 9.72, 36085.843, "", 128.797, 8.08, 
  14.8, 17.2, "", 2.61, 82.29, 0.931}, {"NZL", "Oceania", "New Zealand", 
  "2020-05-13", 1497., 0., 1.143, 21., 0., 0., 310.437, 0., 0.237, 4.355, 0., 
  0., 0.37, "", "", "", "", "", "", "", "", 6857., 212048., 43.973, 1.422, 
  5887., 1.221, 0., 5150.5, "tests performed", "", "", "", "", "", "", "", 
  "", "", 83.33, 4.822233*^6, 18.206, 37.9, 15.322, 9.72, 36085.843, "", 
  128.797, 8.08, 14.8, 17.2, "", 2.61, 82.29, 0.931}, 
 {"NZL", "Oceania", "New Zealand", "2020-05-14", 1498., 1., 1.143, 21., 0., 
  0., 310.644, 0.207, 0.237, 4.355, 0., 0., 0.38, "", "", "", "", "", "", "", 
  "", 6582., 218630., 45.338, 1.365, 5711., 1.184, 0., 4996.5, 
  "tests performed", "", "", "", "", "", "", "", "", "", 39.81, 4.822233*^6, 
  18.206, 37.9, 15.322, 9.72, 36085.843, "", 128.797, 8.08, 14.8, 17.2, "", 
  2.61, 82.29, 0.931}, {"NZL", "Oceania", "New Zealand", "2020-05-15", 1498., 
  0., 0.857, 21., 0., 0., 310.644, 0., 0.178, 4.355, 0., 0., 0.38, "", "", 
  "", "", "", "", "", "", 5780., 224410., 46.537, 1.199, 5332., 1.106, 0., 
  6221.7, "tests performed", "", "", "", "", "", "", "", "", "", 39.81, 
  4.822233*^6, 18.206, 37.9, 15.322, 9.72, 36085.843, "", 128.797, 8.08, 
  14.8, 17.2, "", 2.61, 82.29, 0.931}, {"NZL", "Oceania", "New Zealand", 
  "2020-05-16", 1499., 1., 0.714, 21., 0., 0., 310.852, 0.207, 0.148, 4.355, 
  0., 0., 0.39, "", "", "", "", "", "", "", "", 2379., 226789., 47.03, 0.493, 
  5181., 1.074, 0., 7256.3, "tests performed", "", "", "", "", "", "", "", 
  "", "", 39.81, 4.822233*^6, 18.206, 37.9, 15.322, 9.72, 36085.843, "", 
  128.797, 8.08, 14.8, 17.2, "", 2.61, 82.29, 0.931}, 
 {"NZL", "Oceania", "New Zealand", "2020-05-17", 1499., 0., 0.286, 21., 0., 
  0., 310.852, 0., 0.059, 4.355, 0., 0., 0.4, "", "", "", "", "", "", "", "", 
  1552., 228341., 47.352, 0.322, 5153., 1.069, 0., 18017.5, 
  "tests performed", "", "", "", "", "", "", "", "", "", 39.81, 4.822233*^6, 
  18.206, 37.9, 15.322, 9.72, 36085.843, "", 128.797, 8.08, 14.8, 17.2, "", 
  2.61, 82.29, 0.931}, {"NZL", "Oceania", "New Zealand", "2020-05-18", 1499., 
  0., 0.286, 21., 0., 0., 310.852, 0., 0.059, 4.355, 0., 0., 0.41, "", "", 
  "", "", "", "", "", "", 5397., 233738., 48.471, 1.119, 5149., 1.068, 0., 
  18003.5, "tests performed", "", "", "", "", "", "", "", "", "", 39.81, 
  4.822233*^6, 18.206, 37.9, 15.322, 9.72, 36085.843, "", 128.797, 8.08, 
  14.8, 17.2, "", 2.61, 82.29, 0.931}, {"NZL", "Oceania", "New Zealand", 
  "2020-05-19", 1503., 4., 0.857, 21., 0., 0., 311.681, 0.829, 0.178, 4.355, 
  0., 0., 0.43, "", "", "", "", "", "", "", "", 5701., 239439., 49.653, 
  1.182, 4893., 1.015, 0., 5709.5, "tests performed", "", "", "", "", "", "", 
  "", "", "", 39.81, 4.822233*^6, 18.206, 37.9, 15.322, 9.72, 36085.843, "", 
  128.797, 8.08, 14.8, 17.2, "", 2.61, 82.29, 0.931}, 
 {"NZL", "Oceania", "New Zealand", "2020-05-20", 1503., 0., 0.857, 21., 0., 
  0., 311.681, 0., 0.178, 4.355, 0., 0., 0.39, "", "", "", "", "", "", "", 
  "", 5640., 245079., 50.823, 1.17, 4719., 0.979, 0., 5506.4, 
  "tests performed", "", "", "", "", "", "", "", "", "", 39.81, 4.822233*^6, 
  18.206, 37.9, 15.322, 9.72, 36085.843, "", 128.797, 8.08, 14.8, 17.2, "", 
  2.61, 82.29, 0.931}, {"NZL", "Oceania", "New Zealand", "2020-05-21", 1504., 
  1., 0.857, 21., 0., 0., 311.889, 0.207, 0.178, 4.355, 0., 0., 0.37, "", "", 
  "", "", "", "", "", "", 5657., 250736., 51.996, 1.173, 4587., 0.951, 0., 
  5352.4, "tests performed", "", "", "", "", "", "", "", "", "", 39.81, 
  4.822233*^6, 18.206, 37.9, 15.322, 9.72, 36085.843, "", 128.797, 8.08, 
  14.8, 17.2, "", 2.61, 82.29, 0.931}, {"NZL", "Oceania", "New Zealand", 
  "2020-05-22", 1504., 0., 0.857, 21., 0., 0., 311.889, 0., 0.178, 4.355, 0., 
  0., 0.34, "", "", "", "", "", "", "", "", 4727., 255463., 52.976, 0.98, 
  4436., 0.92, 0., 5176.2, "tests performed", "", "", "", "", "", "", "", "", 
  "", 39.81, 4.822233*^6, 18.206, 37.9, 15.322, 9.72, 36085.843, "", 128.797, 
  8.08, 14.8, 17.2, "", 2.61, 82.29, 0.931}, 
 {"NZL", "Oceania", "New Zealand", "2020-05-23", 1504., 0., 0.714, 21., 0., 
  0., 311.889, 0., 0.148, 4.355, 0., 0., 0.31, "", "", "", "", "", "", "", 
  "", 1472., 256935., 53.281, 0.305, 4307., 0.893, 0., 6032.2, 
  "tests performed", "", "", "", "", "", "", "", "", "", 39.81, 4.822233*^6, 
  18.206, 37.9, 15.322, 9.72, 36085.843, "", 128.797, 8.08, 14.8, 17.2, "", 
  2.61, 82.29, 0.931}, {"NZL", "Oceania", "New Zealand", "2020-05-24", 1504., 
  0., 0.714, 21., 0., 0., 311.889, 0., 0.148, 4.355, 0., 0., 0.29, "", "", 
  "", "", "", "", "", "", 1119., 258054., 53.513, 0.232, 4245., 0.88, 0., 
  5945.4, "tests performed", "", "", "", "", "", "", "", "", "", 39.81, 
  4.822233*^6, 18.206, 37.9, 15.322, 9.72, 36085.843, "", 128.797, 8.08, 
  14.8, 17.2, "", 2.61, 82.29, 0.931}, {"NZL", "Oceania", "New Zealand", 
  "2020-05-25", 1504., 0., 0.714, 21., 0., 0., 311.889, 0., 0.148, 4.355, 0., 
  0., 0.27, "", "", "", "", "", "", "", "", 4428., 262482., 54.432, 0.918, 
  4106., 0.851, 0., 5750.7, "tests performed", "", "", "", "", "", "", "", 
  "", "", 39.81, 4.822233*^6, 18.206, 37.9, 15.322, 9.72, 36085.843, "", 
  128.797, 8.08, 14.8, 17.2, "", 2.61, 82.29, 0.931}, 
 {"NZL", "Oceania", "New Zealand", "2020-05-26", 1504., 0., 0.143, 21., 0., 
  0., 311.889, 0., 0.03, 4.355, 0., 0., 0.25, "", "", "", "", "", "", "", "", 
  4017., 266499., 55.265, 0.833, 3866., 0.802, 0., 27035., "tests performed", 
  "", "", "", "", "", "", "", "", "", 39.81, 4.822233*^6, 18.206, 37.9, 
  15.322, 9.72, 36085.843, "", 128.797, 8.08, 14.8, 17.2, "", 2.61, 82.29, 
  0.931}, {"NZL", "Oceania", "New Zealand", "2020-05-27", 1504., 0., 0.143, 
  22., 1., 0.143, 311.889, 0., 0.03, 4.562, 0.207, 0.03, 0.24, "", "", "", 
  "", "", "", "", "", 3482., 269981., 55.987, 0.722, 3557., 0.738, 0., 
  24874.1, "tests performed", "", "", "", "", "", "", "", "", "", 39.81, 
  4.822233*^6, 18.206, 37.9, 15.322, 9.72, 36085.843, "", 128.797, 8.08, 
  14.8, 17.2, "", 2.61, 82.29, 0.931}, {"NZL", "Oceania", "New Zealand", 
  "2020-05-28", 1504., 0., 0., 22., 0., 0.143, 311.889, 0., 0., 4.562, 0., 
  0.03, 0.23, "", "", "", "", "", "", "", "", 3052., 273033., 56.62, 0.633, 
  3185., 0.66, 0., "", "tests performed", "", "", "", "", "", "", "", "", "", 
  39.81, 4.822233*^6, 18.206, 37.9, 15.322, 9.72, 36085.843, "", 128.797, 
  8.08, 14.8, 17.2, "", 2.61, 82.29, 0.931}, 
 {"NZL", "Oceania", "New Zealand", "2020-05-29", 1504., 0., 0., 22., 0., 
  0.143, 311.889, 0., 0., 4.562, 0., 0.03, 0.23, "", "", "", "", "", "", "", 
  "", 2413., 275446., 57.12, 0.5, 2855., 0.592, 0., "", "tests performed", 
  "", "", "", "", "", "", "", "", "", 37.04, 4.822233*^6, 18.206, 37.9, 
  15.322, 9.72, 36085.843, "", 128.797, 8.08, 14.8, 17.2, "", 2.61, 82.29, 
  0.931}, {"NZL", "Oceania", "New Zealand", "2020-05-30", 1504., 0., 0., 22., 
  0., 0.143, 311.889, 0., 0., 4.562, 0., 0.03, 0.22, "", "", "", "", "", "", 
  "", "", 769., 276215., 57.279, 0.159, 2754., 0.571, 0., "", 
  "tests performed", "", "", "", "", "", "", "", "", "", 37.04, 4.822233*^6, 
  18.206, 37.9, 15.322, 9.72, 36085.843, "", 128.797, 8.08, 14.8, 17.2, "", 
  2.61, 82.29, 0.931}, {"NZL", "Oceania", "New Zealand", "2020-05-31", 1504., 
  0., 0., 22., 0., 0.143, 311.889, 0., 0., 4.562, 0., 0.03, 0.23, "", "", "", 
  "", "", "", "", "", 177., 276392., 57.316, 0.037, 2620., 0.543, 0., "", 
  "tests performed", "", "", "", "", "", "", "", "", "", 37.04, 4.822233*^6, 
  18.206, 37.9, 15.322, 9.72, 36085.843, "", 128.797, 8.08, 14.8, 17.2, "", 
  2.61, 82.29, 0.931}, {"NZL", "Oceania", "New Zealand", "2020-06-01", 1504., 
  0., 0., 22., 0., 0.143, 311.889, 0., 0., 4.562, 0., 0.03, 0.23, "", "", "", 
  "", "", "", "", "", 671., 277063., 57.455, 0.139, 2083., 0.432, 0., "", 
  "tests performed", "", "", "", "", "", "", "", "", "", 37.04, 4.822233*^6, 
  18.206, 37.9, 15.322, 9.72, 36085.843, "", 128.797, 8.08, 14.8, 17.2, "", 
  2.61, 82.29, 0.931}, {"NZL", "Oceania", "New Zealand", "2020-06-02", 1504., 
  0., 0., 22., 0., 0.143, 311.889, 0., 0., 4.562, 0., 0.03, 0.24, "", "", "", 
  "", "", "", "", "", 1149., 278212., 57.694, 0.238, 1673., 0.347, 0., "", 
  "tests performed", "", "", "", "", "", "", "", "", "", 37.04, 4.822233*^6, 
  18.206, 37.9, 15.322, 9.72, 36085.843, "", 128.797, 8.08, 14.8, 17.2, "", 
  2.61, 82.29, 0.931}, {"NZL", "Oceania", "New Zealand", "2020-06-03", 1504., 
  0., 0., 22., 0., 0., 311.889, 0., 0., 4.562, 0., 0., 0.25, "", "", "", "", 
  "", "", "", "", 2720., 280932., 58.258, 0.564, 1564., 0.324, 0., "", 
  "tests performed", "", "", "", "", "", "", "", "", "", 37.04, 4.822233*^6, 
  18.206, 37.9, 15.322, 9.72, 36085.843, "", 128.797, 8.08, 14.8, 17.2, "", 
  2.61, 82.29, 0.931}, {"NZL", "Oceania", "New Zealand", "2020-06-04", 1504., 
  0., 0., 22., 0., 0., 311.889, 0., 0., 4.562, 0., 0., 0.26, "", "", "", "", 
  "", "", "", "", 2717., 283649., 58.821, 0.563, 1517., 0.315, 0., "", 
  "tests performed", "", "", "", "", "", "", "", "", "", 37.04, 4.822233*^6, 
  18.206, 37.9, 15.322, 9.72, 36085.843, "", 128.797, 8.08, 14.8, 17.2, "", 
  2.61, 82.29, 0.931}, {"NZL", "Oceania", "New Zealand", "2020-06-05", 1504., 
  0., 0., 22., 0., 0., 311.889, 0., 0., 4.562, 0., 0., 0.28, "", "", "", "", 
  "", "", "", "", 2993., 286642., 59.442, 0.621, 1599., 0.332, 0., "", 
  "tests performed", "", "", "", "", "", "", "", "", "", 37.04, 4.822233*^6, 
  18.206, 37.9, 15.322, 9.72, 36085.843, "", 128.797, 8.08, 14.8, 17.2, "", 
  2.61, 82.29, 0.931}, {"NZL", "Oceania", "New Zealand", "2020-06-06", 1504., 
  0., 0., 22., 0., 0., 311.889, 0., 0., 4.562, 0., 0., 0.3, "", "", "", "", 
  "", "", "", "", 2076., 288718., 59.872, 0.431, 1786., 0.37, 0., "", 
  "tests performed", "", "", "", "", "", "", "", "", "", 37.04, 4.822233*^6, 
  18.206, 37.9, 15.322, 9.72, 36085.843, "", 128.797, 8.08, 14.8, 17.2, "", 
  2.61, 82.29, 0.931}, {"NZL", "Oceania", "New Zealand", "2020-06-07", 1504., 
  0., 0., 22., 0., 0., 311.889, 0., 0., 4.562, 0., 0., 0.33, "", "", "", "", 
  "", "", "", "", 794., 289512., 60.037, 0.165, 1874., 0.389, 0., "", 
  "tests performed", "", "", "", "", "", "", "", "", "", 37.04, 4.822233*^6, 
  18.206, 37.9, 15.322, 9.72, 36085.843, "", 128.797, 8.08, 14.8, 17.2, "", 
  2.61, 82.29, 0.931}, {"NZL", "Oceania", "New Zealand", "2020-06-08", 1504., 
  0., 0., 22., 0., 0., 311.889, 0., 0., 4.562, 0., 0., 0.36, "", "", "", "", 
  "", "", "", "", 990., 290502., 60.242, 0.205, 1920., 0.398, 0., "", 
  "tests performed", "", "", "", "", "", "", "", "", "", 22.22, 4.822233*^6, 
  18.206, 37.9, 15.322, 9.72, 36085.843, "", 128.797, 8.08, 14.8, 17.2, "", 
  2.61, 82.29, 0.931}, {"NZL", "Oceania", "New Zealand", "2020-06-09", 1504., 
  0., 0., 22., 0., 0., 311.889, 0., 0., 4.562, 0., 0., 0.4, "", "", "", "", 
  "", "", "", "", 2641., 293143., 60.79, 0.548, 2133., 0.442, 0., "", 
  "tests performed", "", "", "", "", "", "", "", "", "", 22.22, 4.822233*^6, 
  18.206, 37.9, 15.322, 9.72, 36085.843, "", 128.797, 8.08, 14.8, 17.2, "", 
  2.61, 82.29, 0.931}, {"NZL", "Oceania", "New Zealand", "2020-06-10", 1504., 
  0., 0., 22., 0., 0., 311.889, 0., 0., 4.562, 0., 0., 0.43, "", "", "", "", 
  "", "", "", "", 3427., 296570., 61.501, 0.711, 2234., 0.463, 0., "", 
  "tests performed", "", "", "", "", "", "", "", "", "", 22.22, 4.822233*^6, 
  18.206, 37.9, 15.322, 9.72, 36085.843, "", 128.797, 8.08, 14.8, 17.2, "", 
  2.61, 82.29, 0.931}, {"NZL", "Oceania", "New Zealand", "2020-06-11", 1504., 
  0., 0., 22., 0., 0., 311.889, 0., 0., 4.562, 0., 0., 0.49, "", "", "", "", 
  "", "", "", "", 2915., 299485., 62.105, 0.604, 2262., 0.469, 0., "", 
  "tests performed", "", "", "", "", "", "", "", "", "", 22.22, 4.822233*^6, 
  18.206, 37.9, 15.322, 9.72, 36085.843, "", 128.797, 8.08, 14.8, 17.2, "", 
  2.61, 82.29, 0.931}, {"NZL", "Oceania", "New Zealand", "2020-06-12", 1504., 
  0., 0., 22., 0., 0., 311.889, 0., 0., 4.562, 0., 0., 0.54, "", "", "", "", 
  "", "", "", "", 2934., 302419., 62.713, 0.608, 2254., 0.467, 0., "", 
  "tests performed", "", "", "", "", "", "", "", "", "", 22.22, 4.822233*^6, 
  18.206, 37.9, 15.322, 9.72, 36085.843, "", 128.797, 8.08, 14.8, 17.2, "", 
  2.61, 82.29, 0.931}, {"NZL", "Oceania", "New Zealand", "2020-06-13", 1504., 
  0., 0., 22., 0., 0., 311.889, 0., 0., 4.562, 0., 0., 0.6, "", "", "", "", 
  "", "", "", "", 2484., 304903., 63.229, 0.515, 2312., 0.479, 0., "", 
  "tests performed", "", "", "", "", "", "", "", "", "", 22.22, 4.822233*^6, 
  18.206, 37.9, 15.322, 9.72, 36085.843, "", 128.797, 8.08, 14.8, 17.2, "", 
  2.61, 82.29, 0.931}, {"NZL", "Oceania", "New Zealand", "2020-06-14", 1504., 
  0., 0., 22., 0., 0., 311.889, 0., 0., 4.562, 0., 0., 0.67, "", "", "", "", 
  "", "", "", "", 760., 305663., 63.386, 0.158, 2307., 0.478, 0., "", 
  "tests performed", "", "", "", "", "", "", "", "", "", 22.22, 4.822233*^6, 
  18.206, 37.9, 15.322, 9.72, 36085.843, "", 128.797, 8.08, 14.8, 17.2, "", 
  2.61, 82.29, 0.931}, {"NZL", "Oceania", "New Zealand", "2020-06-15", 1506., 
  2., 0.286, 22., 0., 0., 312.303, 0.415, 0.059, 4.562, 0., 0., 0.76, "", "", 
  "", "", "", "", "", "", 1460., 307123., 63.689, 0.303, 2374., 0.492, 0., 
  8300.7, "tests performed", "", "", "", "", "", "", "", "", "", 22.22, 
  4.822233*^6, 18.206, 37.9, 15.322, 9.72, 36085.843, "", 128.797, 8.08, 
  14.8, 17.2, "", 2.61, 82.29, 0.931}, {"NZL", "Oceania", "New Zealand", 
  "2020-06-16", 1506., 0., 0.286, 22., 0., 0., 312.303, 0., 0.059, 4.562, 0., 
  0., 0.84, "", "", "", "", "", "", "", "", 3567., 310690., 64.429, 0.74, 
  2507., 0.52, 0., 8765.7, "tests performed", "", "", "", "", "", "", "", "", 
  "", 22.22, 4.822233*^6, 18.206, 37.9, 15.322, 9.72, 36085.843, "", 128.797, 
  8.08, 14.8, 17.2, "", 2.61, 82.29, 0.931}, 
 {"NZL", "Oceania", "New Zealand", "2020-06-17", 1507., 1., 0.429, 22., 0., 
  0., 312.511, 0.207, 0.089, 4.562, 0., 0., 0.94, "", "", "", "", "", "", "", 
  "", 4832., 315522., 65.431, 1.002, 2707., 0.561, 0., 6310., 
  "tests performed", "", "", "", "", "", "", "", "", "", 22.22, 4.822233*^6, 
  18.206, 37.9, 15.322, 9.72, 36085.843, "", 128.797, 8.08, 14.8, 17.2, "", 
  2.61, 82.29, 0.931}, {"NZL", "Oceania", "New Zealand", "2020-06-18", 1507., 
  0., 0.429, 22., 0., 0., 312.511, 0., 0.089, 4.562, 0., 0., 1., "", "", "", 
  "", "", "", "", "", 6310., 321832., 66.739, 1.309, 3192., 0.662, 0., 
  7440.6, "tests performed", "", "", "", "", "", "", "", "", "", 22.22, 
  4.822233*^6, 18.206, 37.9, 15.322, 9.72, 36085.843, "", 128.797, 8.08, 
  14.8, 17.2, "", 2.61, 82.29, 0.931}, {"NZL", "Oceania", "New Zealand", 
  "2020-06-19", 1509., 2., 0.714, 22., 0., 0., 312.926, 0.415, 0.148, 4.562, 
  0., 0., 1.07, "", "", "", "", "", "", "", "", 7704., 329536., 68.337, 
  1.598, 3874., 0.803, 0., 5425.8, "tests performed", "", "", "", "", "", "", 
  "", "", "", 22.22, 4.822233*^6, 18.206, 37.9, 15.322, 9.72, 36085.843, "", 
  128.797, 8.08, 14.8, 17.2, "", 2.61, 82.29, 0.931}, 
 {"NZL", "Oceania", "New Zealand", "2020-06-20", 1511., 2., 1., 22., 0., 0., 
  313.34, 0.415, 0.207, 4.562, 0., 0., 1.14, "", "", "", "", "", "", "", "", 
  6058., 335594., 69.593, 1.256, 4384., 0.909, 0., 4384., "tests performed", 
  "", "", "", "", "", "", "", "", "", 22.22, 4.822233*^6, 18.206, 37.9, 
  15.322, 9.72, 36085.843, "", 128.797, 8.08, 14.8, 17.2, "", 2.61, 82.29, 
  0.931}, {"NZL", "Oceania", "New Zealand", "2020-06-21", 1513., 2., 1.286, 
  22., 0., 0., 313.755, 0.415, 0.267, 4.562, 0., 0., 1.18, "", "", "", "", 
  "", "", "", "", 3451., 339045., 70.309, 0.716, 4769., 0.989, 0., 3708.4, 
  "tests performed", "", "", "", "", "", "", "", "", "", 22.22, 4.822233*^6, 
  18.206, 37.9, 15.322, 9.72, 36085.843, "", 128.797, 8.08, 14.8, 17.2, "", 
  2.61, 82.29, 0.931}, {"NZL", "Oceania", "New Zealand", "2020-06-22", 1515., 
  2., 1.286, 22., 0., 0., 314.17, 0.415, 0.267, 4.562, 0., 0., 1.2, "", "", 
  "", "", "", "", "", "", 4151., 343196., 71.17, 0.861, 5153., 1.069, 0., 
  4007., "tests performed", "", "", "", "", "", "", "", "", "", 22.22, 
  4.822233*^6, 18.206, 37.9, 15.322, 9.72, 36085.843, "", 128.797, 8.08, 
  14.8, 17.2, "", 2.61, 82.29, 0.931}, {"NZL", "Oceania", "New Zealand", 
  "2020-06-23", 1516., 1., 1.429, 22., 0., 0., 314.377, 0.207, 0.296, 4.562, 
  0., 0., 1.2, "", "", "", "", "", "", "", "", 8968., 352164., 73.029, 1.86, 
  5925., 1.229, 0., 4146.3, "tests performed", "", "", "", "", "", "", "", 
  "", "", 22.22, 4.822233*^6, 18.206, 37.9, 15.322, 9.72, 36085.843, "", 
  128.797, 8.08, 14.8, 17.2, "", 2.61, 82.29, 0.931}, 
 {"NZL", "Oceania", "New Zealand", "2020-06-24", 1519., 3., 1.714, 22., 0., 
  0., 314.999, 0.622, 0.355, 4.562, 0., 0., 1.2, "", "", "", "", "", "", "", 
  "", 10359., 362523., 75.177, 2.148, 6714., 1.392, 0., 3917.2, 
  "tests performed", "", "", "", "", "", "", "", "", "", 22.22, 4.822233*^6, 
  18.206, 37.9, 15.322, 9.72, 36085.843, "", 128.797, 8.08, 14.8, 17.2, "", 
  2.61, 82.29, 0.931}, {"NZL", "Oceania", "New Zealand", "2020-06-25", 1520., 
  1., 1.857, 22., 0., 0., 315.207, 0.207, 0.385, 4.562, 0., 0., 1.19, "", "", 
  "", "", "", "", "", "", 10006., 372529., 77.252, 2.075, 7242., 1.502, 0., 
  3899.8, "tests performed", "", "", "", "", "", "", "", "", "", 22.22, 
  4.822233*^6, 18.206, 37.9, 15.322, 9.72, 36085.843, "", 128.797, 8.08, 
  14.8, 17.2, "", 2.61, 82.29, 0.931}, {"NZL", "Oceania", "New Zealand", 
  "2020-06-26", 1522., 2., 1.857, 22., 0., 0., 315.621, 0.415, 0.385, 4.562, 
  0., 0., 1.18, "", "", "", "", "", "", "", "", 9091., 381620., 79.138, 
  1.885, 7441., 1.543, 0., 4007., "tests performed", "", "", "", "", "", "", 
  "", "", "", 22.22, 4.822233*^6, 18.206, 37.9, 15.322, 9.72, 36085.843, "", 
  128.797, 8.08, 14.8, 17.2, "", 2.61, 82.29, 0.931}, 
 {"NZL", "Oceania", "New Zealand", "2020-06-27", 1526., 4., 2.143, 22., 0., 
  0., 316.451, 0.829, 0.444, 4.562, 0., 0., 1.16, "", "", "", "", "", "", "", 
  "", 5465., 387085., 80.271, 1.133, 7356., 1.525, 0., 3432.6, 
  "tests performed", "", "", "", "", "", "", "", "", "", 22.22, 4.822233*^6, 
  18.206, 37.9, 15.322, 9.72, 36085.843, "", 128.797, 8.08, 14.8, 17.2, "", 
  2.61, 82.29, 0.931}, {"NZL", "Oceania", "New Zealand", "2020-06-28", 1528., 
  2., 2.143, 22., 0., 0., 316.866, 0.415, 0.444, 4.562, 0., 0., 1.12, "", "", 
  "", "", "", "", "", "", 2809., 389894., 80.853, 0.583, 7264., 1.506, 0., 
  3389.6, "tests performed", "", "", "", "", "", "", "", "", "", 22.22, 
  4.822233*^6, 18.206, 37.9, 15.322, 9.72, 36085.843, "", 128.797, 8.08, 
  14.8, 17.2, "", 2.61, 82.29, 0.931}, {"NZL", "Oceania", "New Zealand", 
  "2020-06-29", 1528., 0., 1.857, 22., 0., 0., 316.866, 0., 0.385, 4.562, 0., 
  0., 1.08, "", "", "", "", "", "", "", "", 1815., 391709., 81.23, 0.376, 
  6930., 1.437, 0., 3731.8, "tests performed", "", "", "", "", "", "", "", 
  "", "", 22.22, 4.822233*^6, 18.206, 37.9, 15.322, 9.72, 36085.843, "", 
  128.797, 8.08, 14.8, 17.2, "", 2.61, 82.29, 0.931}, 
 {"NZL", "Oceania", "New Zealand", "2020-06-30", 1528., 0., 1.714, 22., 0., 
  0., 316.866, 0., 0.355, 4.562, 0., 0., 1.06, "", "", "", "", "", "", "", 
  "", 4733., 396442., 82.211, 0.981, 6325., 1.312, 0., 3690.2, 
  "tests performed", "", "", "", "", "", "", "", "", "", 22.22, 4.822233*^6, 
  18.206, 37.9, 15.322, 9.72, 36085.843, "", 128.797, 8.08, 14.8, 17.2, "", 
  2.61, 82.29, 0.931}, {"NZL", "Oceania", "New Zealand", "2020-07-01", 1530., 
  2., 1.571, 22., 0., 0., 317.28, 0.415, 0.326, 4.562, 0., 0., 1.05, "", "", 
  "", "", "", "", "", "", 3404., 399846., 82.917, 0.706, 5332., 1.106, 0., 
  3394., "tests performed", "", "", "", "", "", "", "", "", "", 22.22, 
  4.822233*^6, 18.206, 37.9, 15.322, 9.72, 36085.843, "", 128.797, 8.08, 
  14.8, 17.2, "", 2.61, 82.29, 0.931}, {"NZL", "Oceania", "New Zealand", 
  "2020-07-02", 1530., 0., 1.429, 22., 0., 0., 317.28, 0., 0.296, 4.562, 0., 
  0., 1.05, "", "", "", "", "", "", "", "", 3728., 403574., 83.69, 0.773, 
  4435., 0.92, 0., 3103.6, "tests performed", "", "", "", "", "", "", "", "", 
  "", 22.22, 4.822233*^6, 18.206, 37.9, 15.322, 9.72, 36085.843, "", 128.797, 
  8.08, 14.8, 17.2, "", 2.61, 82.29, 0.931}, 
 {"NZL", "Oceania", "New Zealand", "2020-07-03", 1530., 0., 1.143, 22., 0., 
  0., 317.28, 0., 0.237, 4.562, 0., 0., 1.05, "", "", "", "", "", "", "", "", 
  2091., 405665., 84.124, 0.434, 3435., 0.712, 0., 3005.2, "tests performed", 
  "", "", "", "", "", "", "", "", "", 22.22, 4.822233*^6, 18.206, 37.9, 
  15.322, 9.72, 36085.843, "", 128.797, 8.08, 14.8, 17.2, "", 2.61, 82.29, 
  0.931}, {"NZL", "Oceania", "New Zealand", "2020-07-04", 1533., 3., 1., 22., 
  0., 0., 317.903, 0.622, 0.207, 4.562, 0., 0., 1.07, "", "", "", "", "", "", 
  "", "", 587., 406252., 84.246, 0.122, 2738., 0.568, 0., 2738., 
  "tests performed", "", "", "", "", "", "", "", "", "", 22.22, 4.822233*^6, 
  18.206, 37.9, 15.322, 9.72, 36085.843, "", 128.797, 8.08, 14.8, 17.2, "", 
  2.61, 82.29, 0.931}, {"NZL", "Oceania", "New Zealand", "2020-07-05", 1534., 
  1., 0.857, 22., 0., 0., 318.11, 0.207, 0.178, 4.562, 0., 0., 1.07, "", "", 
  "", "", "", "", "", "", 2611., 408863., 84.787, 0.541, 2710., 0.562, 0., 
  3162.2, "tests performed", "", "", "", "", "", "", "", "", "", 22.22, 
  4.822233*^6, 18.206, 37.9, 15.322, 9.72, 36085.843, "", 128.797, 8.08, 
  14.8, 17.2, "", 2.61, 82.29, 0.931}, {"NZL", "Oceania", "New Zealand", 
  "2020-07-06", 1536., 2., 1.143, 22., 0., 0., 318.525, 0.415, 0.237, 4.562, 
  0., 0., 1.07, "", "", "", "", "", "", "", "", 1850., 410713., 85.171, 
  0.384, 2715., 0.563, 0., 2375.3, "tests performed", "", "", "", "", "", "", 
  "", "", "", 22.22, 4.822233*^6, 18.206, 37.9, 15.322, 9.72, 36085.843, "", 
  128.797, 8.08, 14.8, 17.2, "", 2.61, 82.29, 0.931}, 
 {"NZL", "Oceania", "New Zealand", "2020-07-07", 1537., 1., 1.286, 22., 0., 
  0., 318.732, 0.207, 0.267, 4.562, 0., 0., 1.06, "", "", "", "", "", "", "", 
  "", 2188., 412901., 85.624, 0.454, 2351., 0.488, 0.001, 1828.1, 
  "tests performed", "", "", "", "", "", "", "", "", "", 22.22, 4.822233*^6, 
  18.206, 37.9, 15.322, 9.72, 36085.843, "", 128.797, 8.08, 14.8, 17.2, "", 
  2.61, 82.29, 0.931}, {"NZL", "Oceania", "New Zealand", "2020-07-08", 1540., 
  3., 1.429, 22., 0., 0., 319.354, 0.622, 0.296, 4.562, 0., 0., 1.05, "", "", 
  "", "", "", "", "", "", 3003., 415904., 86.247, 0.623, 2294., 0.476, 0.001, 
  1605.3, "tests performed", "", "", "", "", "", "", "", "", "", 22.22, 
  4.822233*^6, 18.206, 37.9, 15.322, 9.72, 36085.843, "", 128.797, 8.08, 
  14.8, 17.2, "", 2.61, 82.29, 0.931}, {"NZL", "Oceania", "New Zealand", 
  "2020-07-09", 1542., 2., 1.714, 22., 0., 0., 319.769, 0.415, 0.355, 4.562, 
  0., 0., 1.03, "", "", "", "", "", "", "", "", 2665., 418569., 86.8, 0.553, 
  2142., 0.444, 0.001, 1249.7, "tests performed", "", "", "", "", "", "", "", 
  "", "", 22.22, 4.822233*^6, 18.206, 37.9, 15.322, 9.72, 36085.843, "", 
  128.797, 8.08, 14.8, 17.2, "", 2.61, 82.29, 0.931}, 
 {"NZL", "Oceania", "New Zealand", "2020-07-10", 1543., 1., 1.857, 22., 0., 
  0., 319.976, 0.207, 0.385, 4.562, 0., 0., 1., "", "", "", "", "", "", "", 
  "", 2102., 420671., 87.236, 0.436, 2144., 0.445, 0.001, 1154.6, 
  "tests performed", "", "", "", "", "", "", "", "", "", 22.22, 4.822233*^6, 
  18.206, 37.9, 15.322, 9.72, 36085.843, "", 128.797, 8.08, 14.8, 17.2, "", 
  2.61, 82.29, 0.931}, {"NZL", "Oceania", "New Zealand", "2020-07-11", 1544., 
  1., 1.571, 22., 0., 0., 320.184, 0.207, 0.326, 4.562, 0., 0., 0.98, "", "", 
  "", "", "", "", "", "", 1721., 422392., 87.593, 0.357, 2306., 0.478, 0.001, 
  1467.9, "tests performed", "", "", "", "", "", "", "", "", "", 22.22, 
  4.822233*^6, 18.206, 37.9, 15.322, 9.72, 36085.843, "", 128.797, 8.08, 
  14.8, 17.2, "", 2.61, 82.29, 0.931}, {"NZL", "Oceania", "New Zealand", 
  "2020-07-12", 1544., 0., 1.429, 22., 0., 0., 320.184, 0., 0.296, 4.562, 0., 
  0., 0.97, "", "", "", "", "", "", "", "", 1091., 423483., 87.819, 0.226, 
  2089., 0.433, 0.001, 1461.9, "tests performed", "", "", "", "", "", "", "", 
  "", "", 22.22, 4.822233*^6, 18.206, 37.9, 15.322, 9.72, 36085.843, "", 
  128.797, 8.08, 14.8, 17.2, "", 2.61, 82.29, 0.931}, 
 {"NZL", "Oceania", "New Zealand", "2020-07-13", 1545., 1., 1.286, 22., 0., 
  0., 320.391, 0.207, 0.267, 4.562, 0., 0., 0.97, "", "", "", "", "", "", "", 
  "", 1534., 425017., 88.137, 0.318, 2043., 0.424, 0.001, 1588.6, 
  "tests performed", "", "", "", "", "", "", "", "", "", 22.22, 4.822233*^6, 
  18.206, 37.9, 15.322, 9.72, 36085.843, "", 128.797, 8.08, 14.8, 17.2, "", 
  2.61, 82.29, 0.931}, {"NZL", "Oceania", "New Zealand", "2020-07-14", 1547., 
  2., 1.429, 22., 0., 0., 320.806, 0.415, 0.296, 4.562, 0., 0., 0.97, "", "", 
  "", "", "", "", "", "", 2791., 427808., 88.716, 0.579, 2130., 0.442, 0.001, 
  1490.6, "tests performed", "", "", "", "", "", "", "", "", "", 22.22, 
  4.822233*^6, 18.206, 37.9, 15.322, 9.72, 36085.843, "", 128.797, 8.08, 
  14.8, 17.2, "", 2.61, 82.29, 0.931}, {"NZL", "Oceania", "New Zealand", 
  "2020-07-15", 1548., 1., 1.143, 22., 0., 0., 321.013, 0.207, 0.237, 4.562, 
  0., 0., 0.96, "", "", "", "", "", "", "", "", 2827., 430635., 89.302, 
  0.586, 2104., 0.436, 0.001, 1840.8, "tests performed", "", "", "", "", "", 
  "", "", "", "", 22.22, 4.822233*^6, 18.206, 37.9, 15.322, 9.72, 36085.843, 
  "", 128.797, 8.08, 14.8, 17.2, "", 2.61, 82.29, 0.931}, 
 {"NZL", "Oceania", "New Zealand", "2020-07-16", 1549., 1., 1., 22., 0., 0., 
  321.22, 0.207, 0.207, 4.562, 0., 0., 0.96, "", "", "", "", "", "", "", "", 
  2351., 432986., 89.79, 0.488, 2060., 0.427, 0., 2060., "tests performed", 
  "", "", "", "", "", "", "", "", "", 22.22, 4.822233*^6, 18.206, 37.9, 
  15.322, 9.72, 36085.843, "", 128.797, 8.08, 14.8, 17.2, "", 2.61, 82.29, 
  0.931}, {"NZL", "Oceania", "New Zealand", "2020-07-17", 1550., 1., 1., 22., 
  0., 0., 321.428, 0.207, 0.207, 4.562, 0., 0., 0.96, "", "", "", "", "", "", 
  "", "", 2575., 435561., 90.324, 0.534, 2127., 0.441, 0., 2127., 
  "tests performed", "", "", "", "", "", "", "", "", "", 22.22, 4.822233*^6, 
  18.206, 37.9, 15.322, 9.72, 36085.843, "", 128.797, 8.08, 14.8, 17.2, "", 
  2.61, 82.29, 0.931}, {"NZL", "Oceania", "New Zealand", "2020-07-18", 1553., 
  3., 1.286, 22., 0., 0., 322.05, 0.622, 0.267, 4.562, 0., 0., 0.95, "", "", 
  "", "", "", "", "", "", 1436., 436997., 90.621, 0.298, 2086., 0.433, 0.001, 
  1622.1, "tests performed", "", "", "", "", "", "", "", "", "", 22.22, 
  4.822233*^6, 18.206, 37.9, 15.322, 9.72, 36085.843, "", 128.797, 8.08, 
  14.8, 17.2, "", 2.61, 82.29, 0.931}, {"NZL", "Oceania", "New Zealand", 
  "2020-07-19", 1554., 1., 1.429, 22., 0., 0., 322.257, 0.207, 0.296, 4.562, 
  0., 0., 0.93, "", "", "", "", "", "", "", "", 704., 437701., 90.767, 0.146, 
  2031., 0.421, 0.001, 1421.3, "tests performed", "", "", "", "", "", "", "", 
  "", "", 22.22, 4.822233*^6, 18.206, 37.9, 15.322, 9.72, 36085.843, "", 
  128.797, 8.08, 14.8, 17.2, "", 2.61, 82.29, 0.931}, 
 {"NZL", "Oceania", "New Zealand", "2020-07-20", 1555., 1., 1.429, 22., 0., 
  0., 322.465, 0.207, 0.296, 4.562, 0., 0., 0.91, "", "", "", "", "", "", "", 
  "", 955., 438656., 90.965, 0.198, 1948., 0.404, 0.001, 1363.2, 
  "tests performed", "", "", "", "", "", "", "", "", "", 22.22, 4.822233*^6, 
  18.206, 37.9, 15.322, 9.72, 36085.843, "", 128.797, 8.08, 14.8, 17.2, "", 
  2.61, 82.29, 0.931}, {"NZL", "Oceania", "New Zealand", "2020-07-21", 1555., 
  0., 1.143, 22., 0., 0., 322.465, 0., 0.237, 4.562, 0., 0., 0.89, "", "", 
  "", "", "", "", "", "", 2196., 440852., 91.421, 0.455, 1863., 0.386, 0.001, 
  1629.9, "tests performed", "", "", "", "", "", "", "", "", "", 22.22, 
  4.822233*^6, 18.206, 37.9, 15.322, 9.72, 36085.843, "", 128.797, 8.08, 
  14.8, 17.2, "", 2.61, 82.29, 0.931}, {"NZL", "Oceania", "New Zealand", 
  "2020-07-22", 1555., 0., 1., 22., 0., 0., 322.465, 0., 0.207, 4.562, 0., 
  0., 0.89, "", "", "", "", "", "", "", "", 2366., 443218., 91.911, 0.491, 
  1798., 0.373, 0.001, 1798., "tests performed", "", "", "", "", "", "", "", 
  "", "", 22.22, 4.822233*^6, 18.206, 37.9, 15.322, 9.72, 36085.843, "", 
  128.797, 8.08, 14.8, 17.2, "", 2.61, 82.29, 0.931}, 
 {"NZL", "Oceania", "New Zealand", "2020-07-23", 1556., 1., 1., 22., 0., 0., 
  322.672, 0.207, 0.207, 4.562, 0., 0., 0.9, "", "", "", "", "", "", "", "", 
  2746., 445964., 92.481, 0.569, 1854., 0.384, 0.001, 1854., 
  "tests performed", "", "", "", "", "", "", "", "", "", 22.22, 4.822233*^6, 
  18.206, 37.9, 15.322, 9.72, 36085.843, "", 128.797, 8.08, 14.8, 17.2, "", 
  2.61, 82.29, 0.931}, {"NZL", "Oceania", "New Zealand", "2020-07-24", 1556., 
  0., 0.857, 22., 0., 0., 322.672, 0., 0.178, 4.562, 0., 0., 0.9, "", "", "", 
  "", "", "", "", "", 2394., 448358., 92.977, 0.496, 1828., 0.379, 0., 2133., 
  "tests performed", "", "", "", "", "", "", "", "", "", 22.22, 4.822233*^6, 
  18.206, 37.9, 15.322, 9.72, 36085.843, "", 128.797, 8.08, 14.8, 17.2, "", 
  2.61, 82.29, 0.931}, {"NZL", "Oceania", "New Zealand", "2020-07-25", 1556., 
  0., 0.429, 22., 0., 0., 322.672, 0., 0.089, 4.562, 0., 0., 0.92, "", "", 
  "", "", "", "", "", "", 1682., 450040., 93.326, 0.349, 1863., 0.386, 0., 
  4342.7, "tests performed", "", "", "", "", "", "", "", "", "", 22.22, 
  4.822233*^6, 18.206, 37.9, 15.322, 9.72, 36085.843, "", 128.797, 8.08, 
  14.8, 17.2, "", 2.61, 82.29, 0.931}, {"NZL", "Oceania", "New Zealand", 
  "2020-07-26", 1556., 0., 0.286, 22., 0., 0., 322.672, 0., 0.059, 4.562, 0., 
  0., 0.96, "", "", "", "", "", "", "", "", 645., 450685., 93.46, 0.134, 
  1855., 0.385, 0., 6486., "tests performed", "", "", "", "", "", "", "", "", 
  "", 22.22, 4.822233*^6, 18.206, 37.9, 15.322, 9.72, 36085.843, "", 128.797, 
  8.08, 14.8, 17.2, "", 2.61, 82.29, 0.931}, 
 {"NZL", "Oceania", "New Zealand", "2020-07-27", 1557., 1., 0.286, 22., 0., 
  0., 322.879, 0.207, 0.059, 4.562, 0., 0., 1.01, "", "", "", "", "", "", "", 
  "", 1606., 452291., 93.793, 0.333, 1948., 0.404, 0., 6811.2, 
  "tests performed", "", "", "", "", "", "", "", "", "", 22.22, 4.822233*^6, 
  18.206, 37.9, 15.322, 9.72, 36085.843, "", 128.797, 8.08, 14.8, 17.2, "", 
  2.61, 82.29, 0.931}, {"NZL", "Oceania", "New Zealand", "2020-07-28", 1559., 
  2., 0.571, 22., 0., 0., 323.294, 0.415, 0.118, 4.562, 0., 0., 1.05, "", "", 
  "", "", "", "", "", "", 2401., 454692., 94.291, 0.498, 1977., 0.41, 0., 
  3462.3, "tests performed", "", "", "", "", "", "", "", "", "", 22.22, 
  4.822233*^6, 18.206, 37.9, 15.322, 9.72, 36085.843, "", 128.797, 8.08, 
  14.8, 17.2, "", 2.61, 82.29, 0.931}, {"NZL", "Oceania", "New Zealand", 
  "2020-07-29", 1560., 1., 0.714, 22., 0., 0., 323.502, 0.207, 0.148, 4.562, 
  0., 0., 1.07, "", "", "", "", "", "", "", "", 2414., 457106., 94.791, 
  0.501, 1984., 0.411, 0., 2778.7, "tests performed", "", "", "", "", "", "", 
  "", "", "", 22.22, 4.822233*^6, 18.206, 37.9, 15.322, 9.72, 36085.843, "", 
  128.797, 8.08, 14.8, 17.2, "", 2.61, 82.29, 0.931}, 
 {"NZL", "Oceania", "New Zealand", "2020-07-30", 1560., 0., 0.571, 22., 0., 
  0., 323.502, 0., 0.118, 4.562, 0., 0., 1.08, "", "", "", "", "", "", "", 
  "", 2396., 459502., 95.288, 0.497, 1934., 0.401, 0., 3387., 
  "tests performed", "", "", "", "", "", "", "", "", "", 22.22, 4.822233*^6, 
  18.206, 37.9, 15.322, 9.72, 36085.843, "", 128.797, 8.08, 14.8, 17.2, "", 
  2.61, 82.29, 0.931}, {"NZL", "Oceania", "New Zealand", "2020-07-31", 1562., 
  2., 0.857, 22., 0., 0., 323.916, 0.415, 0.178, 4.562, 0., 0., 1.1, "", "", 
  "", "", "", "", "", "", 3077., 462579., 95.926, 0.638, 2032., 0.421, 0., 
  2371.1, "tests performed", "", "", "", "", "", "", "", "", "", 22.22, 
  4.822233*^6, 18.206, 37.9, 15.322, 9.72, 36085.843, "", 128.797, 8.08, 
  14.8, 17.2, "", 2.61, 82.29, 0.931}, {"NZL", "Oceania", "New Zealand", 
  "2020-08-01", 1565., 3., 1.286, 22., 0., 0., 324.538, 0.622, 0.267, 4.562, 
  0., 0., 1.11, "", "", "", "", "", "", "", "", 2409., 464988., 96.426, 0.5, 
  2135., 0.443, 0.001, 1660.2, "tests performed", "", "", "", "", "", "", "", 
  "", "", 22.22, 4.822233*^6, 18.206, 37.9, 15.322, 9.72, 36085.843, "", 
  128.797, 8.08, 14.8, 17.2, "", 2.61, 82.29, 0.931}, 
 {"NZL", "Oceania", "New Zealand", "2020-08-02", 1567., 2., 1.571, 22., 0., 
  0., 324.953, 0.415, 0.326, 4.562, 0., 0., 1.08, "", "", "", "", "", "", "", 
  "", 1689., 466677., 96.776, 0.35, 2285., 0.474, 0.001, 1454.5, 
  "tests performed", "", "", "", "", "", "", "", "", "", 22.22, 4.822233*^6, 
  18.206, 37.9, 15.322, 9.72, 36085.843, "", 128.797, 8.08, 14.8, 17.2, "", 
  2.61, 82.29, 0.931}, {"NZL", "Oceania", "New Zealand", "2020-08-03", 1567., 
  0., 1.429, 22., 0., 0., 324.953, 0., 0.296, 4.562, 0., 0., 1.04, "", "", 
  "", "", "", "", "", "", 1702., 468379., 97.129, 0.353, 2298., 0.477, 0.001, 
  1608.1, "tests performed", "", "", "", "", "", "", "", "", "", 22.22, 
  4.822233*^6, 18.206, 37.9, 15.322, 9.72, 36085.843, "", 128.797, 8.08, 
  14.8, 17.2, "", 2.61, 82.29, 0.931}, {"NZL", "Oceania", "New Zealand", 
  "2020-08-04", 1569., 2., 1.429, 22., 0., 0., 325.368, 0.415, 0.296, 4.562, 
  0., 0., 1.02, "", "", "", "", "", "", "", "", 4114., 472493., 97.982, 
  0.853, 2543., 0.527, 0.001, 1779.6, "tests performed", "", "", "", "", "", 
  "", "", "", "", 22.22, 4.822233*^6, 18.206, 37.9, 15.322, 9.72, 36085.843, 
  "", 128.797, 8.08, 14.8, 17.2, "", 2.61, 82.29, 0.931}, 
 {"NZL", "Oceania", "New Zealand", "2020-08-05", 1569., 0., 1.286, 22., 0., 
  0., 325.368, 0., 0.267, 4.562, 0., 0., 0.99, "", "", "", "", "", "", "", 
  "", 4889., 477382., 98.996, 1.014, 2897., 0.601, 0., 2252.7, 
  "tests performed", "", "", "", "", "", "", "", "", "", 22.22, 4.822233*^6, 
  18.206, 37.9, 15.322, 9.72, 36085.843, "", 128.797, 8.08, 14.8, 17.2, "", 
  2.61, 82.29, 0.931}, {"NZL", "Oceania", "New Zealand", "2020-08-06", 1569., 
  0., 1.286, 22., 0., 0., 325.368, 0., 0.267, 4.562, 0., 0., 0.97, "", "", 
  "", "", "", "", "", "", 4070., 481452., 99.84, 0.844, 3136., 0.65, 0., 
  2438.6, "tests performed", "", "", "", "", "", "", "", "", "", 22.22, 
  4.822233*^6, 18.206, 37.9, 15.322, 9.72, 36085.843, "", 128.797, 8.08, 
  14.8, 17.2, "", 2.61, 82.29, 0.931}, {"NZL", "Oceania", "New Zealand", 
  "2020-08-07", 1569., 0., 1., 22., 0., 0., 325.368, 0., 0.207, 4.562, 0., 
  0., 0.97, "", "", "", "", "", "", "", "", 3365., 484817., 100.538, 0.698, 
  3177., 0.659, 0., 3177., "tests performed", "", "", "", "", "", "", "", "", 
  "", 22.22, 4.822233*^6, 18.206, 37.9, 15.322, 9.72, 36085.843, "", 128.797, 
  8.08, 14.8, 17.2, "", 2.61, 82.29, 0.931}, 
 {"NZL", "Oceania", "New Zealand", "2020-08-08", 1569., 0., 0.571, 22., 0., 
  0., 325.368, 0., 0.118, 4.562, 0., 0., 0.99, "", "", "", "", "", "", "", 
  "", 4090., 488907., 101.386, 0.848, 3417., 0.709, 0., 5984.2, 
  "tests performed", "", "", "", "", "", "", "", "", "", 22.22, 4.822233*^6, 
  18.206, 37.9, 15.322, 9.72, 36085.843, "", 128.797, 8.08, 14.8, 17.2, "", 
  2.61, 82.29, 0.931}, {"NZL", "Oceania", "New Zealand", "2020-08-09", 1569., 
  0., 0.286, 22., 0., 0., 325.368, 0., 0.059, 4.562, 0., 0., 1.02, "", "", 
  "", "", "", "", "", "", 2338., 491245., 101.871, 0.485, 3510., 0.728, 0., 
  12272.7, "tests performed", "", "", "", "", "", "", "", "", "", 22.22, 
  4.822233*^6, 18.206, 37.9, 15.322, 9.72, 36085.843, "", 128.797, 8.08, 
  14.8, 17.2, "", 2.61, 82.29, 0.931}, {"NZL", "Oceania", "New Zealand", 
  "2020-08-10", 1570., 1., 0.429, 22., 0., 0., 325.575, 0.207, 0.089, 4.562, 
  0., 0., 1.07, "", "", "", "", "", "", "", "", 1687., 492932., 102.221, 
  0.35, 3508., 0.727, 0., 8177.2, "tests performed", "", "", "", "", "", "", 
  "", "", "", 22.22, 4.822233*^6, 18.206, 37.9, 15.322, 9.72, 36085.843, "", 
  128.797, 8.08, 14.8, 17.2, "", 2.61, 82.29, 0.931}, 
 {"NZL", "Oceania", "New Zealand", "2020-08-11", 1570., 0., 0.143, 22., 0., 
  0., 325.575, 0., 0.03, 4.562, 0., 0., 1.1, "", "", "", "", "", "", "", "", 
  4164., 497096., 103.084, 0.864, 3515., 0.729, 0., 24580.4, 
  "tests performed", "", "", "", "", "", "", "", "", "", 22.22, 4.822233*^6, 
  18.206, 37.9, 15.322, 9.72, 36085.843, "", 128.797, 8.08, 14.8, 17.2, "", 
  2.61, 82.29, 0.931}, {"NZL", "Oceania", "New Zealand", "2020-08-12", 1589., 
  19., 2.857, 22., 0., 0., 329.515, 3.94, 0.592, 4.562, 0., 0., 1.15, "", "", 
  "", "", "", "", "", "", 5978., 503074., 104.324, 1.24, 3670., 0.761, 0.001, 
  1284.6, "tests performed", "", "", "", "", "", "", "", "", "", 68.98, 
  4.822233*^6, 18.206, 37.9, 15.322, 9.72, 36085.843, "", 128.797, 8.08, 
  14.8, 17.2, "", 2.61, 82.29, 0.931}, {"NZL", "Oceania", "New Zealand", 
  "2020-08-13", 1602., 13., 4.714, 22., 0., 0., 332.211, 2.696, 0.978, 4.562, 
  0., 0., 1.21, "", "", "", "", "", "", "", "", 15653., 518727., 107.57, 
  3.246, 5325., 1.104, 0.001, 1129.6, "tests performed", "", "", "", "", "", 
  "", "", "", "", 68.98, 4.822233*^6, 18.206, 37.9, 15.322, 9.72, 36085.843, 
  "", 128.797, 8.08, 14.8, 17.2, "", 2.61, 82.29, 0.931}, 
 {"NZL", "Oceania", "New Zealand", "2020-08-14", 1609., 7., 5.714, 22., 0., 
  0., 333.663, 1.452, 1.185, 4.562, 0., 0., 1.22, "", "", "", "", "", "", "", 
  "", 23378., 542105., 112.418, 4.848, 8184., 1.697, 0.001, 1432.3, 
  "tests performed", "", "", "", "", "", "", "", "", "", 68.98, 4.822233*^6, 
  18.206, 37.9, 15.322, 9.72, 36085.843, "", 128.797, 8.08, 14.8, 17.2, "", 
  2.61, 82.29, 0.931}, {"NZL", "Oceania", "New Zealand", "2020-08-15", 1622., 
  13., 7.571, 22., 0., 0., 336.359, 2.696, 1.57, 4.562, 0., 0., 1.22, "", "", 
  "", "", "", "", "", "", 23991., 566096., 117.393, 4.975, 11027., 2.287, 
  0.001, 1456.5, "tests performed", "", "", "", "", "", "", "", "", "", 
  68.98, 4.822233*^6, 18.206, 37.9, 15.322, 9.72, 36085.843, "", 128.797, 
  8.08, 14.8, 17.2, "", 2.61, 82.29, 0.931}, 
 {"NZL", "Oceania", "New Zealand", "2020-08-16", 1631., 9., 8.857, 22., 0., 
  0., 338.225, 1.866, 1.837, 4.562, 0., 0., 1.21, "", "", "", "", "", "", "", 
  "", 25005., 591101., 122.578, 5.185, 14265., 2.958, 0.001, 1610.6, 
  "tests performed", "", "", "", "", "", "", "", "", "", 68.98, 4.822233*^6, 
  18.206, 37.9, 15.322, 9.72, 36085.843, "", 128.797, 8.08, 14.8, 17.2, "", 
  2.61, 82.29, 0.931}, {"NZL", "Oceania", "New Zealand", "2020-08-17", 1643., 
  12., 10.429, 22., 0., 0., 340.714, 2.488, 2.163, 4.562, 0., 0., 1.19, "", 
  "", "", "", "", "", "", "", 18436., 609537., 126.401, 3.823, 16658., 3.454, 
  0.001, 1597.3, "tests performed", "", "", "", "", "", "", "", "", "", 
  68.98, 4.822233*^6, 18.206, 37.9, 15.322, 9.72, 36085.843, "", 128.797, 
  8.08, 14.8, 17.2, "", 2.61, 82.29, 0.931}, 
 {"NZL", "Oceania", "New Zealand", "2020-08-18", 1649., 6., 11.286, 22., 0., 
  0., 341.958, 1.244, 2.34, 4.562, 0., 0., 1.16, "", "", "", "", "", "", "", 
  "", 22699., 632236., 131.109, 4.707, 19306., 4.004, 0.001, 1710.6, 
  "tests performed", "", "", "", "", "", "", "", "", "", 68.98, 4.822233*^6, 
  18.206, 37.9, 15.322, 9.72, 36085.843, "", 128.797, 8.08, 14.8, 17.2, "", 
  2.61, 82.29, 0.931}, {"NZL", "Oceania", "New Zealand", "2020-08-19", 1654., 
  5., 9.286, 22., 0., 0., 342.995, 1.037, 1.926, 4.562, 0., 0., 1.14, "", "", 
  "", "", "", "", "", "", 17598., 649834., 134.758, 3.649, 20966., 4.348, 0., 
  2257.8, "tests performed", "", "", "", "", "", "", "", "", "", 68.98, 
  4.822233*^6, 18.206, 37.9, 15.322, 9.72, 36085.843, "", 128.797, 8.08, 
  14.8, 17.2, "", 2.61, 82.29, 0.931}, {"NZL", "Oceania", "New Zealand", 
  "2020-08-20", 1665., 11., 9., 22., 0., 0., 345.276, 2.281, 1.866, 4.562, 
  0., 0., 1.12, "", "", "", "", "", "", "", "", 14662., 664496., 137.798, 
  3.041, 20824., 4.318, 0., 2313.8, "tests performed", "", "", "", "", "", 
  "", "", "", "", 68.98, 4.822233*^6, 18.206, 37.9, 15.322, 9.72, 36085.843, 
  "", 128.797, 8.08, 14.8, 17.2, "", 2.61, 82.29, 0.931}, 
 {"NZL", "Oceania", "New Zealand", "2020-08-21", 1671., 6., 8.857, 22., 0., 
  0., 346.52, 1.244, 1.837, 4.562, 0., 0., 1.1, "", "", "", "", "", "", "", 
  "", 12009., 676505., 140.289, 2.49, 19200., 3.982, 0., 2167.8, 
  "tests performed", "", "", "", "", "", "", "", "", "", 68.98, 4.822233*^6, 
  18.206, 37.9, 15.322, 9.72, 36085.843, "", 128.797, 8.08, 14.8, 17.2, "", 
  2.61, 82.29, 0.931}, {"NZL", "Oceania", "New Zealand", "2020-08-22", 1674., 
  3., 7.429, 22., 0., 0., 347.142, 0.622, 1.54, 4.562, 0., 0., 1.08, "", "", 
  "", "", "", "", "", "", 7271., 683776., 141.797, 1.508, 16811., 3.486, 0., 
  2262.9, "tests performed", "", "", "", "", "", "", "", "", "", 68.98, 
  4.822233*^6, 18.206, 37.9, 15.322, 9.72, 36085.843, "", 128.797, 8.08, 
  14.8, 17.2, "", 2.61, 82.29, 0.931}, {"NZL", "Oceania", "New Zealand", 
  "2020-08-23", 1683., 9., 7.429, 22., 0., 0., 349.008, 1.866, 1.54, 4.562, 
  0., 0., 1.07, "", "", "", "", "", "", "", "", 4477., 688253., 142.725, 
  0.928, 13879., 2.878, 0.001, 1868.2, "tests performed", "", "", "", "", "", 
  "", "", "", "", 71.76, 4.822233*^6, 18.206, 37.9, 15.322, 9.72, 36085.843, 
  "", 128.797, 8.08, 14.8, 17.2, "", 2.61, 82.29, 0.931}, 
 {"NZL", "Oceania", "New Zealand", "2020-08-24", 1690., 7., 6.714, 22., 0., 
  0., 350.46, 1.452, 1.392, 4.562, 0., 0., 1.06, "", "", "", "", "", "", "", 
  "", 4194., 692447., 143.595, 0.87, 11844., 2.456, 0.001, 1764.1, 
  "tests performed", "", "", "", "", "", "", "", "", "", 71.76, 4.822233*^6, 
  18.206, 37.9, 15.322, 9.72, 36085.843, "", 128.797, 8.08, 14.8, 17.2, "", 
  2.61, 82.29, 0.931}, {"NZL", "Oceania", "New Zealand", "2020-08-25", 1695., 
  5., 6.571, 22., 0., 0., 351.497, 1.037, 1.363, 4.562, 0., 0., 1.05, "", "", 
  "", "", "", "", "", "", 8498., 700945., 145.357, 1.762, 9816., 2.036, 
  0.001, 1493.8, "tests performed", "", "", "", "", "", "", "", "", "", 
  71.76, 4.822233*^6, 18.206, 37.9, 15.322, 9.72, 36085.843, "", 128.797, 
  8.08, 14.8, 17.2, "", 2.61, 82.29, 0.931}, 
 {"NZL", "Oceania", "New Zealand", "2020-08-26", 1702., 7., 6.857, 22., 0., 
  0., 352.949, 1.452, 1.422, 4.562, 0., 0., 1.04, "", "", "", "", "", "", "", 
  "", 8786., 709731., 147.179, 1.822, 8557., 1.774, 0.001, 1247.9, 
  "tests performed", "", "", "", "", "", "", "", "", "", 71.76, 4.822233*^6, 
  18.206, 37.9, 15.322, 9.72, 36085.843, "", 128.797, 8.08, 14.8, 17.2, "", 
  2.61, 82.29, 0.931}, {"NZL", "Oceania", "New Zealand", "2020-08-27", 1714., 
  12., 7., 22., 0., 0., 355.437, 2.488, 1.452, 4.562, 0., 0., 1.03, "", "", 
  "", "", "", "", "", "", 10410., 720141., 149.338, 2.159, 7949., 1.648, 
  0.001, 1135.6, "tests performed", "", "", "", "", "", "", "", "", "", 
  71.76, 4.822233*^6, 18.206, 37.9, 15.322, 9.72, 36085.843, "", 128.797, 
  8.08, 14.8, 17.2, "", 2.61, 82.29, 0.931}, 
 {"NZL", "Oceania", "New Zealand", "2020-08-28", 1727., 13., 8., 22., 0., 0., 
  358.133, 2.696, 1.659, 4.562, 0., 0., 1.01, "", "", "", "", "", "", "", "", 
  10178., 730319., 151.448, 2.111, 7688., 1.594, 0.001, 961., 
  "tests performed", "", "", "", "", "", "", "", "", "", 71.76, 4.822233*^6, 
  18.206, 37.9, 15.322, 9.72, 36085.843, "", 128.797, 8.08, 14.8, 17.2, "", 
  2.61, 82.29, 0.931}, {"NZL", "Oceania", "New Zealand", "2020-08-29", 1729., 
  2., 7.857, 22., 0., 0., 358.548, 0.415, 1.629, 4.562, 0., 0., 0.99, "", "", 
  "", "", "", "", "", "", 10500., 740819., 153.626, 2.177, 8149., 1.69, 
  0.001, 1037.2, "tests performed", "", "", "", "", "", "", "", "", "", 
  71.76, 4.822233*^6, 18.206, 37.9, 15.322, 9.72, 36085.843, "", 128.797, 
  8.08, 14.8, 17.2, "", 2.61, 82.29, 0.931}, 
 {"NZL", "Oceania", "New Zealand", "2020-08-30", 1738., 9., 7.857, 22., 0., 
  0., 360.414, 1.866, 1.629, 4.562, 0., 0., 0.97, "", "", "", "", "", "", "", 
  "", 6566., 747385., 154.987, 1.362, 8447., 1.752, 0.001, 1075.1, 
  "tests performed", "", "", "", "", "", "", "", "", "", 71.76, 4.822233*^6, 
  18.206, 37.9, 15.322, 9.72, 36085.843, "", 128.797, 8.08, 14.8, 17.2, "", 
  2.61, 82.29, 0.931}, {"NZL", "Oceania", "New Zealand", "2020-08-31", 1752., 
  14., 8.857, 22., 0., 0., 363.317, 2.903, 1.837, 4.562, 0., 0., 0.95, "", 
  "", "", "", "", "", "", "", 8939., 756324., 156.841, 1.854, 9125., 1.892, 
  0.001, 1030.3, "tests performed", "", "", "", "", "", "", "", "", "", 
  48.61, 4.822233*^6, 18.206, 37.9, 15.322, 9.72, 36085.843, "", 128.797, 
  8.08, 14.8, 17.2, "", 2.61, 82.29, 0.931}, 
 {"NZL", "Oceania", "New Zealand", "2020-09-01", 1757., 5., 8.857, 22., 0., 
  0., 364.354, 1.037, 1.837, 4.562, 0., 0., 0.91, "", "", "", "", "", "", "", 
  "", 11149., 767473., 159.153, 2.312, 9504., 1.971, 0.001, 1073., 
  "tests performed", "", "", "", "", "", "", "", "", "", 48.61, 4.822233*^6, 
  18.206, 37.9, 15.322, 9.72, 36085.843, "", 128.797, 8.08, 14.8, 17.2, "", 
  2.61, 82.29, 0.931}, {"NZL", "Oceania", "New Zealand", "2020-09-02", 1759., 
  2., 8.143, 22., 0., 0., 364.769, 0.415, 1.689, 4.562, 0., 0., 0.88, "", "", 
  "", "", "", "", "", "", 10523., 777996., 161.335, 2.182, 9752., 2.022, 
  0.001, 1197.6, "tests performed", "", "", "", "", "", "", "", "", "", 
  48.61, 4.822233*^6, 18.206, 37.9, 15.322, 9.72, 36085.843, "", 128.797, 
  8.08, 14.8, 17.2, "", 2.61, 82.29, 0.931}, 
 {"NZL", "Oceania", "New Zealand", "2020-09-03", 1764., 5., 7.143, 22., 0., 
  0., 365.806, 1.037, 1.481, 4.562, 0., 0., 0.85, "", "", "", "", "", "", "", 
  "", 9589., 787585., 163.324, 1.988, 9635., 1.998, 0.001, 1348.9, 
  "tests performed", "", "", "", "", "", "", "", "", "", 48.61, 4.822233*^6, 
  18.206, 37.9, 15.322, 9.72, 36085.843, "", 128.797, 8.08, 14.8, 17.2, "", 
  2.61, 82.29, 0.931}, {"NZL", "Oceania", "New Zealand", "2020-09-04", 1767., 
  3., 5.714, 24., 2., 0.286, 366.428, 0.622, 1.185, 4.977, 0.415, 0.059, 
  0.84, "", "", "", "", "", "", "", "", 8860., 796445., 165.161, 1.837, 
  9447., 1.959, 0.001, 1653.3, "tests performed", "", "", "", "", "", "", "", 
  "", "", 48.61, 4.822233*^6, 18.206, 37.9, 15.322, 9.72, 36085.843, "", 
  128.797, 8.08, 14.8, 17.2, "", 2.61, 82.29, 0.931}, 
 {"NZL", "Oceania", "New Zealand", "2020-09-05", 1772., 5., 6.143, 24., 0., 
  0.286, 367.465, 1.037, 1.274, 4.977, 0., 0.059, 0.83, "", "", "", "", "", 
  "", "", "", 7775., 804220., 166.773, 1.612, 9057., 1.878, 0.001, 1474.4, 
  "tests performed", "", "", "", "", "", "", "", "", "", 48.61, 4.822233*^6, 
  18.206, 37.9, 15.322, 9.72, 36085.843, "", 128.797, 8.08, 14.8, 17.2, "", 
  2.61, 82.29, 0.931}, {"NZL", "Oceania", "New Zealand", "2020-09-06", 1776., 
  4., 5.429, 24., 0., 0.286, 368.294, 0.829, 1.126, 4.977, 0., 0.059, 0.82, 
  "", "", "", "", "", "", "", "", 3999., 808219., 167.603, 0.829, 8691., 
  1.802, 0.001, 1600.8, "tests performed", "", "", "", "", "", "", "", "", 
  "", 48.61, 4.822233*^6, 18.206, 37.9, 15.322, 9.72, 36085.843, "", 128.797, 
  8.08, 14.8, 17.2, "", 2.61, 82.29, 0.931}, 
 {"NZL", "Oceania", "New Zealand", "2020-09-07", 1782., 6., 4.286, 24., 0., 
  0.286, 369.538, 1.244, 0.889, 4.977, 0., 0.059, 0.81, "", "", "", "", "", 
  "", "", "", 4695., 812914., 168.576, 0.974, 8084., 1.676, 0.001, 1886.1, 
  "tests performed", "", "", "", "", "", "", "", "", "", 48.61, 4.822233*^6, 
  18.206, 37.9, 15.322, 9.72, 36085.843, "", 128.797, 8.08, 14.8, 17.2, "", 
  2.61, 82.29, 0.931}, {"NZL", "Oceania", "New Zealand", "2020-09-08", 1788., 
  6., 4.429, 24., 0., 0.286, 370.783, 1.244, 0.918, 4.977, 0., 0.059, 0.79, 
  "", "", "", "", "", "", "", "", 8016., 820930., 170.239, 1.662, 7637., 
  1.584, 0.001, 1724.3, "tests performed", "", "", "", "", "", "", "", "", 
  "", 48.61, 4.822233*^6, 18.206, 37.9, 15.322, 9.72, 36085.843, "", 128.797, 
  8.08, 14.8, 17.2, "", 2.61, 82.29, 0.931}, 
 {"NZL", "Oceania", "New Zealand", "2020-09-09", 1792., 4., 4.714, 24., 0., 
  0.286, 371.612, 0.829, 0.978, 4.977, 0., 0.059, 0.77, "", "", "", "", "", 
  "", "", "", 7707., 828637., 171.837, 1.598, 7234., 1.5, 0.001, 1534.6, 
  "tests performed", "", "", "", "", "", "", "", "", "", 48.61, 4.822233*^6, 
  18.206, 37.9, 15.322, 9.72, 36085.843, "", 128.797, 8.08, 14.8, 17.2, "", 
  2.61, 82.29, 0.931}, {"NZL", "Oceania", "New Zealand", "2020-09-10", 1793., 
  1., 4.143, 24., 0., 0.286, 371.819, 0.207, 0.859, 4.977, 0., 0.059, 0.76, 
  "", "", "", "", "", "", "", "", 8551., 837188., 173.61, 1.773, 7086., 
  1.469, 0.001, 1710.4, "tests performed", "", "", "", "", "", "", "", "", 
  "", 48.61, 4.822233*^6, 18.206, 37.9, 15.322, 9.72, 36085.843, "", 128.797, 
  8.08, 14.8, 17.2, "", 2.61, 82.29, 0.931}, 
 {"NZL", "Oceania", "New Zealand", "2020-09-11", 1795., 2., 4., 24., 0., 0., 
  372.234, 0.415, 0.829, 4.977, 0., 0., 0.75, "", "", "", "", "", "", "", "", 
  8915., 846103., 175.459, 1.849, 7094., 1.471, 0.001, 1773.5, 
  "tests performed", "", "", "", "", "", "", "", "", "", 48.61, 4.822233*^6, 
  18.206, 37.9, 15.322, 9.72, 36085.843, "", 128.797, 8.08, 14.8, 17.2, "", 
  2.61, 82.29, 0.931}, {"NZL", "Oceania", "New Zealand", "2020-09-12", 1797., 
  2., 3.571, 24., 0., 0., 372.649, 0.415, 0.741, 4.977, 0., 0., 0.75, "", "", 
  "", "", "", "", "", "", 7485., 853588., 177.011, 1.552, 7053., 1.463, 
  0.001, 1975.1, "tests performed", "", "", "", "", "", "", "", "", "", 
  48.61, 4.822233*^6, 18.206, 37.9, 15.322, 9.72, 36085.843, "", 128.797, 
  8.08, 14.8, 17.2, "", 2.61, 82.29, 0.931}, 
 {"NZL", "Oceania", "New Zealand", "2020-09-13", 1798., 1., 3.143, 24., 0., 
  0., 372.856, 0.207, 0.652, 4.977, 0., 0., 0.75, "", "", "", "", "", "", "", 
  "", 3862., 857450., 177.812, 0.801, 7033., 1.458, 0., 2237.7, 
  "tests performed", "", "", "", "", "", "", "", "", "", 48.61, 4.822233*^6, 
  18.206, 37.9, 15.322, 9.72, 36085.843, "", 128.797, 8.08, 14.8, 17.2, "", 
  2.61, 82.29, 0.931}, {"NZL", "Oceania", "New Zealand", "2020-09-14", 1801., 
  3., 2.714, 24., 0., 0., 373.478, 0.622, 0.563, 4.977, 0., 0., 0.76, "", "", 
  "", "", "", "", "", "", 3931., 861381., 178.627, 0.815, 6924., 1.436, 0., 
  2551.2, "tests performed", "", "", "", "", "", "", "", "", "", 48.61, 
  4.822233*^6, 18.206, 37.9, 15.322, 9.72, 36085.843, "", 128.797, 8.08, 
  14.8, 17.2, "", 2.61, 82.29, 0.931}, {"NZL", "Oceania", "New Zealand", 
  "2020-09-15", 1802., 1., 2., 25., 1., 0.143, 373.686, 0.207, 0.415, 5.184, 
  0.207, 0.03, 0.77, "", "", "", "", "", "", "", "", 8598., 869979., 180.41, 
  1.783, 7007., 1.453, 0., 3503.5, "tests performed", "", "", "", "", "", "", 
  "", "", "", 48.61, 4.822233*^6, 18.206, 37.9, 15.322, 9.72, 36085.843, "", 
  128.797, 8.08, 14.8, 17.2, "", 2.61, 82.29, 0.931}, 
 {"NZL", "Oceania", "New Zealand", "2020-09-16", 1809., 7., 2.429, 25., 0., 
  0.143, 375.137, 1.452, 0.504, 5.184, 0., 0.03, 0.79, "", "", "", "", "", 
  "", "", "", 8345., 878324., 182.141, 1.731, 7098., 1.472, 0., 2922.2, 
  "tests performed", "", "", "", "", "", "", "", "", "", 48.61, 4.822233*^6, 
  18.206, 37.9, 15.322, 9.72, 36085.843, "", 128.797, 8.08, 14.8, 17.2, "", 
  2.61, 82.29, 0.931}, {"NZL", "Oceania", "New Zealand", "2020-09-17", 1809., 
  0., 2.286, 25., 0., 0.143, 375.137, 0., 0.474, 5.184, 0., 0.03, 0.78, "", 
  "", "", "", "", "", "", "", "", "", "", "", 6983., 1.448, 0., 3054.7, 
  "tests performed", "", "", "", "", "", "", "", "", "", 48.61, 4.822233*^6, 
  18.206, 37.9, 15.322, 9.72, 36085.843, "", 128.797, 8.08, 14.8, 17.2, "", 
  2.61, 82.29, 0.931}, {"NZL", "Oceania", "New Zealand", "2020-09-18", 1811., 
  2., 2.286, 25., 0., 0.143, 375.552, 0.415, 0.474, 5.184, 0., 0.03, 0.79, 
  "", "", "", "", "", "", "", "", "", 893811., 185.352, "", 6815., 1.413, 0., 
  2981.2, "tests performed", "", "", "", "", "", "", "", "", "", 48.61, 
  4.822233*^6, 18.206, 37.9, 15.322, 9.72, 36085.843, "", 128.797, 8.08, 
  14.8, 17.2, "", 2.61, 82.29, 0.931}, {"NZL", "Oceania", "New Zealand", 
  "2020-09-19", 1815., 4., 2.571, 25., 0., 0.143, 376.382, 0.829, 0.533, 
  5.184, 0., 0.03, 0.8, "", "", "", "", "", "", "", "", 5537., 899348., 
  186.5, 1.148, 6537., 1.356, 0., 2542.6, "tests performed", "", "", "", "", 
  "", "", "", "", "", 48.61, 4.822233*^6, 18.206, 37.9, 15.322, 9.72, 
  36085.843, "", 128.797, 8.08, 14.8, 17.2, "", 2.61, 82.29, 0.931}, 
 {"NZL", "Oceania", "New Zealand", "2020-09-20", 1815., 0., 2.429, 25., 0., 
  0.143, 376.382, 0., 0.504, 5.184, 0., 0.03, 0.81, "", "", "", "", "", "", 
  "", "", 3367., 902715., 187.199, 0.698, 6466., 1.341, 0., 2662., 
  "tests performed", "", "", "", "", "", "", "", "", "", 43.98, 4.822233*^6, 
  18.206, 37.9, 15.322, 9.72, 36085.843, "", 128.797, 8.08, 14.8, 17.2, "", 
  2.61, 82.29, 0.931}, {"NZL", "Oceania", "New Zealand", "2020-09-21", 1815., 
  0., 2., 25., 0., 0.143, 376.382, 0., 0.415, 5.184, 0., 0.03, 0.82, "", "", 
  "", "", "", "", "", "", 3507., 906222., 187.926, 0.727, 6406., 1.328, 0., 
  3203., "tests performed", "", "", "", "", "", "", "", "", "", 43.98, 
  4.822233*^6, 18.206, 37.9, 15.322, 9.72, 36085.843, "", 128.797, 8.08, 
  14.8, 17.2, "", 2.61, 82.29, 0.931}, {"NZL", "Oceania", "New Zealand", 
  "2020-09-22", 1824., 9., 3.143, 25., 0., 0., 378.248, 1.866, 0.652, 5.184, 
  0., 0., 0.84, "", "", "", "", "", "", "", "", 6842., 913064., 189.345, 
  1.419, 6155., 1.276, 0.001, 1958.3, "tests performed", "", "", "", "", "", 
  "", "", "", "", 43.98, 4.822233*^6, 18.206, 37.9, 15.322, 9.72, 36085.843, 
  "", 128.797, 8.08, 14.8, 17.2, "", 2.61, 82.29, 0.931}, 
 {"NZL", "Oceania", "New Zealand", "2020-09-23", 1827., 3., 2.571, 25., 0., 
  0., 378.87, 0.622, 0.533, 5.184, 0., 0., 0.83, "", "", "", "", "", "", "", 
  "", 6080., 919144., 190.605, 1.261, 5831., 1.209, 0., 2268., 
  "tests performed", "", "", "", "", "", "", "", "", "", 41.2, 4.822233*^6, 
  18.206, 37.9, 15.322, 9.72, 36085.843, "", 128.797, 8.08, 14.8, 17.2, "", 
  2.61, 82.29, 0.931}, {"NZL", "Oceania", "New Zealand", "2020-09-24", 1829., 
  2., 2.857, 25., 0., 0., 379.285, 0.415, 0.592, 5.184, 0., 0., 0.81, "", "", 
  "", "", "", "", "", "", 6435., 925579., 191.94, 1.334, 5644., 1.17, 0.001, 
  1975.5, "tests performed", "", "", "", "", "", "", "", "", "", 41.2, 
  4.822233*^6, 18.206, 37.9, 15.322, 9.72, 36085.843, "", 128.797, 8.08, 
  14.8, 17.2, "", 2.61, 82.29, 0.931}, {"NZL", "Oceania", "New Zealand", 
  "2020-09-25", 1831., 2., 2.857, 25., 0., 0., 379.7, 0.415, 0.592, 5.184, 
  0., 0., 0.79, "", "", "", "", "", "", "", "", 5875., 931454., 193.158, 
  1.218, 5378., 1.115, 0.001, 1882.4, "tests performed", "", "", "", "", "", 
  "", "", "", "", 41.2, 4.822233*^6, 18.206, 37.9, 15.322, 9.72, 36085.843, 
  "", 128.797, 8.08, 14.8, 17.2, "", 2.61, 82.29, 0.931}, 
 {"NZL", "Oceania", "New Zealand", "2020-09-26", 1833., 2., 2.571, 25., 0., 
  0., 380.114, 0.415, 0.533, 5.184, 0., 0., 0.78, "", "", "", "", "", "", "", 
  "", 5077., 936531., 194.211, 1.053, 5312., 1.102, 0., 2066.1, 
  "tests performed", "", "", "", "", "", "", "", "", "", 41.2, 4.822233*^6, 
  18.206, 37.9, 15.322, 9.72, 36085.843, "", 128.797, 8.08, 14.8, 17.2, "", 
  2.61, 82.29, 0.931}, {"NZL", "Oceania", "New Zealand", "2020-09-27", 1833., 
  0., 2.571, 25., 0., 0., 380.114, 0., 0.533, 5.184, 0., 0., 0.77, "", "", 
  "", "", "", "", "", "", 3612., 940143., 194.96, 0.749, 5347., 1.109, 0., 
  2079.7, "tests performed", "", "", "", "", "", "", "", "", "", 41.2, 
  4.822233*^6, 18.206, 37.9, 15.322, 9.72, 36085.843, "", 128.797, 8.08, 
  14.8, 17.2, "", 2.61, 82.29, 0.931}, {"NZL", "Oceania", "New Zealand", 
  "2020-09-28", 1835., 2., 2.857, 25., 0., 0., 380.529, 0.415, 0.592, 5.184, 
  0., 0., 0.76, "", "", "", "", "", "", "", "", 3244., 943387., 195.633, 
  0.673, 5309., 1.101, 0.001, 1858.2, "tests performed", "", "", "", "", "", 
  "", "", "", "", 41.2, 4.822233*^6, 18.206, 37.9, 15.322, 9.72, 36085.843, 
  "", 128.797, 8.08, 14.8, 17.2, "", 2.61, 82.29, 0.931}, 
 {"NZL", "Oceania", "New Zealand", "2020-09-29", 1836., 1., 1.714, 25., 0., 
  0., 380.736, 0.207, 0.355, 5.184, 0., 0., 0.76, "", "", "", "", "", "", "", 
  "", 4995., 948382., 196.669, 1.036, 5045., 1.046, 0., 2943.4, 
  "tests performed", "", "", "", "", "", "", "", "", "", 41.2, 4.822233*^6, 
  18.206, 37.9, 15.322, 9.72, 36085.843, "", 128.797, 8.08, 14.8, 17.2, "", 
  2.61, 82.29, 0.931}, {"NZL", "Oceania", "New Zealand", "2020-09-30", 1848., 
  12., 3., 25., 0., 0., 383.225, 2.488, 0.622, 5.184, 0., 0., 0.76, "", "", 
  "", "", "", "", "", "", 5607., 953989., 197.831, 1.163, 4978., 1.032, 
  0.001, 1659.3, "tests performed", "", "", "", "", "", "", "", "", "", 41.2, 
  4.822233*^6, 18.206, 37.9, 15.322, 9.72, 36085.843, "", 128.797, 8.08, 
  14.8, 17.2, "", 2.61, 82.29, 0.931}, {"NZL", "Oceania", "New Zealand", 
  "2020-10-01", 1848., 0., 2.714, 25., 0., 0., 383.225, 0., 0.563, 5.184, 0., 
  0., 0.76, "", "", "", "", "", "", "", "", 4749., 958738., 198.816, 0.985, 
  4737., 0.982, 0.001, 1745.4, "tests performed", "", "", "", "", "", "", "", 
  "", "", 41.2, 4.822233*^6, 18.206, 37.9, 15.322, 9.72, 36085.843, "", 
  128.797, 8.08, 14.8, 17.2, "", 2.61, 82.29, 0.931}, 
 {"NZL", "Oceania", "New Zealand", "2020-10-02", 1849., 1., 2.571, 25., 0., 
  0., 383.432, 0.207, 0.533, 5.184, 0., 0., 0.78, "", "", "", "", "", "", "", 
  "", 6359., 965097., 200.135, 1.319, 4806., 0.997, 0.001, 1869.3, 
  "tests performed", "", "", "", "", "", "", "", "", "", 41.2, 4.822233*^6, 
  18.206, 37.9, 15.322, 9.72, 36085.843, "", 128.797, 8.08, 14.8, 17.2, "", 
  2.61, 82.29, 0.931}, {"NZL", "Oceania", "New Zealand", "2020-10-03", 1854., 
  5., 3., 25., 0., 0., 384.469, 1.037, 0.622, 5.184, 0., 0., 0.8, "", "", "", 
  "", "", "", "", "", 4010., 969107., 200.966, 0.832, 4654., 0.965, 0.001, 
  1551.3, "tests performed", "", "", "", "", "", "", "", "", "", 41.2, 
  4.822233*^6, 18.206, 37.9, 15.322, 9.72, 36085.843, "", 128.797, 8.08, 
  14.8, 17.2, "", 2.61, 82.29, 0.931}, {"NZL", "Oceania", "New Zealand", 
  "2020-10-04", 1855., 1., 3.143, 25., 0., 0., 384.677, 0.207, 0.652, 5.184, 
  0., 0., 0.81, "", "", "", "", "", "", "", "", 2579., 971686., 201.501, 
  0.535, 4506., 0.934, 0.001, 1433.7, "tests performed", "", "", "", "", "", 
  "", "", "", "", 41.2, 4.822233*^6, 18.206, 37.9, 15.322, 9.72, 36085.843, 
  "", 128.797, 8.08, 14.8, 17.2, "", 2.61, 82.29, 0.931}, 
 {"NZL", "Oceania", "New Zealand", "2020-10-05", 1858., 3., 3.286, 25., 0., 
  0., 385.299, 0.622, 0.681, 5.184, 0., 0., 0.82, "", "", "", "", "", "", "", 
  "", 3038., 974724., 202.131, 0.63, 4477., 0.928, 0.001, 1362.4, 
  "tests performed", "", "", "", "", "", "", "", "", "", 41.2, 4.822233*^6, 
  18.206, 37.9, 15.322, 9.72, 36085.843, "", 128.797, 8.08, 14.8, 17.2, "", 
  2.61, 82.29, 0.931}, {"NZL", "Oceania", "New Zealand", "2020-10-06", 1861., 
  3., 3.571, 25., 0., 0., 385.921, 0.622, 0.741, 5.184, 0., 0., 0.82, "", "", 
  "", "", "", "", "", "", 5669., 980393., 203.307, 1.176, 4573., 0.948, 
  0.001, 1280.6, "tests performed", "", "", "", "", "", "", "", "", "", 41.2, 
  4.822233*^6, 18.206, 37.9, 15.322, 9.72, 36085.843, "", 128.797, 8.08, 
  14.8, 17.2, "", 2.61, 82.29, 0.931}, {"NZL", "Oceania", "New Zealand", 
  "2020-10-07", 1864., 3., 2.286, 25., 0., 0., 386.543, 0.622, 0.474, 5.184, 
  0., 0., 0.83, "", "", "", "", "", "", "", "", 6152., 986545., 204.583, 
  1.276, 4651., 0.964, 0., 2034.6, "tests performed", "", "", "", "", "", "", 
  "", "", "", 22.22, 4.822233*^6, 18.206, 37.9, 15.322, 9.72, 36085.843, "", 
  128.797, 8.08, 14.8, 17.2, "", 2.61, 82.29, 0.931}, 
 {"NZL", "Oceania", "New Zealand", "2020-10-08", 1866., 2., 2.571, 25., 0., 
  0., 386.958, 0.415, 0.533, 5.184, 0., 0., 0.83, "", "", "", "", "", "", "", 
  "", 5597., 992142., 205.743, 1.161, 4772., 0.99, 0.001, 1856.1, 
  "tests performed", "", "", "", "", "", "", "", "", "", 22.22, 4.822233*^6, 
  18.206, 37.9, 15.322, 9.72, 36085.843, "", 128.797, 8.08, 14.8, 17.2, "", 
  2.61, 82.29, 0.931}, {"NZL", "Oceania", "New Zealand", "2020-10-09", 1870., 
  4., 3., 25., 0., 0., 387.787, 0.829, 0.622, 5.184, 0., 0., 0.83, "", "", 
  "", "", "", "", "", "", 4814., 996956., 206.742, 0.998, 4551., 0.944, 
  0.001, 1517., "tests performed", "", "", "", "", "", "", "", "", "", 22.22, 
  4.822233*^6, 18.206, 37.9, 15.322, 9.72, 36085.843, "", 128.797, 8.08, 
  14.8, 17.2, "", 2.61, 82.29, 0.931}, {"NZL", "Oceania", "New Zealand", 
  "2020-10-10", 1871., 1., 2.429, 25., 0., 0., 387.995, 0.207, 0.504, 5.184, 
  0., 0., 0.82, "", "", "", "", "", "", "", "", 3809., 1.000765*^6, 207.531, 
  0.79, 4523., 0.938, 0.001, 1862.1, "tests performed", "", "", "", "", "", 
  "", "", "", "", 22.22, 4.822233*^6, 18.206, 37.9, 15.322, 9.72, 36085.843, 
  "", 128.797, 8.08, 14.8, 17.2, "", 2.61, 82.29, 0.931}, 
 {"NZL", "Oceania", "New Zealand", "2020-10-11", 1871., 0., 2.286, 25., 0., 
  0., 387.995, 0., 0.474, 5.184, 0., 0., 0.83, "", "", "", "", "", "", "", 
  "", 2026., 1.002791*^6, 207.952, 0.42, 4444., 0.922, 0.001, 1944., 
  "tests performed", "", "", "", "", "", "", "", "", "", 22.22, 4.822233*^6, 
  18.206, 37.9, 15.322, 9.72, 36085.843, "", 128.797, 8.08, 14.8, 17.2, "", 
  2.61, 82.29, 0.931}, {"NZL", "Oceania", "New Zealand", "2020-10-12", 1872., 
  1., 2., 25., 0., 0., 388.202, 0.207, 0.415, 5.184, 0., 0., 0.84, "", "", 
  "", "", "", "", "", "", 3017., 1.005808*^6, 208.577, 0.626, 4441., 0.921, 
  0., 2220.5, "tests performed", "", "", "", "", "", "", "", "", "", 22.22, 
  4.822233*^6, 18.206, 37.9, 15.322, 9.72, 36085.843, "", 128.797, 8.08, 
  14.8, 17.2, "", 2.61, 82.29, 0.931}, {"NZL", "Oceania", "New Zealand", 
  "2020-10-13", 1874., 2., 1.857, 25., 0., 0., 388.617, 0.415, 0.385, 5.184, 
  0., 0., 0.85, "", "", "", "", "", "", "", "", 5849., 1.011657*^6, 209.79, 
  1.213, 4466., 0.926, 0., 2405., "tests performed", "", "", "", "", "", "", 
  "", "", "", 22.22, 4.822233*^6, 18.206, 37.9, 15.322, 9.72, 36085.843, "", 
  128.797, 8.08, 14.8, 17.2, "", 2.61, 82.29, 0.931}, 
 {"NZL", "Oceania", "New Zealand", "2020-10-14", 1876., 2., 1.714, 25., 0., 
  0., 389.031, 0.415, 0.355, 5.184, 0., 0., 0.87, "", "", "", "", "", "", "", 
  "", 5196., 1.016853*^6, 210.868, 1.078, 4330., 0.898, 0., 2526.3, 
  "tests performed", "", "", "", "", "", "", "", "", "", 22.22, 4.822233*^6, 
  18.206, 37.9, 15.322, 9.72, 36085.843, "", 128.797, 8.08, 14.8, 17.2, "", 
  2.61, 82.29, 0.931}, {"NZL", "Oceania", "New Zealand", "2020-10-15", 1880., 
  4., 2., 25., 0., 0., 389.861, 0.829, 0.415, 5.184, 0., 0., 0.89, "", "", 
  "", "", "", "", "", "", 5078., 1.021931*^6, 211.921, 1.053, 4256., 0.883, 
  0., 2128., "tests performed", "", "", "", "", "", "", "", "", "", 22.22, 
  4.822233*^6, 18.206, 37.9, 15.322, 9.72, 36085.843, "", 128.797, 8.08, 
  14.8, 17.2, "", 2.61, 82.29, 0.931}, {"NZL", "Oceania", "New Zealand", 
  "2020-10-16", 1883., 3., 1.857, 25., 0., 0., 390.483, 0.622, 0.385, 5.184, 
  0., 0., 0.88, "", "", "", "", "", "", "", "", 4794., 1.026725*^6, 212.915, 
  0.994, 4253., 0.882, 0., 2290.3, "tests performed", "", "", "", "", "", "", 
  "", "", "", 22.22, 4.822233*^6, 18.206, 37.9, 15.322, 9.72, 36085.843, "", 
  128.797, 8.08, 14.8, 17.2, "", 2.61, 82.29, 0.931}, 
 {"NZL", "Oceania", "New Zealand", "2020-10-17", 1886., 3., 2.143, 25., 0., 
  0., 391.105, 0.622, 0.444, 5.184, 0., 0., 0.88, "", "", "", "", "", "", "", 
  "", 3390., 1.030115*^6, 213.618, 0.703, 4193., 0.87, 0.001, 1956.6, 
  "tests performed", "", "", "", "", "", "", "", "", "", 22.22, 4.822233*^6, 
  18.206, 37.9, 15.322, 9.72, 36085.843, "", 128.797, 8.08, 14.8, 17.2, "", 
  2.61, 82.29, 0.931}, {"NZL", "Oceania", "New Zealand", "2020-10-18", 1886., 
  0., 2.143, 25., 0., 0., 391.105, 0., 0.444, 5.184, 0., 0., 0.87, "", "", 
  "", "", "", "", "", "", 1773., 1.031888*^6, 213.986, 0.368, 4157., 0.862, 
  0.001, 1939.8, "tests performed", "", "", "", "", "", "", "", "", "", 
  22.22, 4.822233*^6, 18.206, 37.9, 15.322, 9.72, 36085.843, "", 128.797, 
  8.08, 14.8, 17.2, "", 2.61, 82.29, 0.931}, 
 {"NZL", "Oceania", "New Zealand", "2020-10-19", 1887., 1., 2.143, 25., 0., 
  0., 391.312, 0.207, 0.444, 5.184, 0., 0., 0.87, "", "", "", "", "", "", "", 
  "", 2715., 1.034603*^6, 214.549, 0.563, 4114., 0.853, 0.001, 1919.7, 
  "tests performed", "", "", "", "", "", "", "", "", "", 22.22, 4.822233*^6, 
  18.206, 37.9, 15.322, 9.72, 36085.843, "", 128.797, 8.08, 14.8, 17.2, "", 
  2.61, 82.29, 0.931}, {"NZL", "Oceania", "New Zealand", "2020-10-20", 1912., 
  25., 5.429, 25., 0., 0., 396.497, 5.184, 1.126, 5.184, 0., 0., 0.88, "", 
  "", "", "", "", "", "", "", 6308., 1.040911*^6, 215.857, 1.308, 4179., 
  0.867, 0.001, 769.8, "tests performed", "", "", "", "", "", "", "", "", "", 
  22.22, 4.822233*^6, 18.206, 37.9, 15.322, 9.72, 36085.843, "", 128.797, 
  8.08, 14.8, 17.2, "", 2.61, 82.29, 0.931}, 
 {"NZL", "Oceania", "New Zealand", "2020-10-21", 1914., 2., 5.429, 25., 0., 
  0., 396.912, 0.415, 1.126, 5.184, 0., 0., 0.88, "", "", "", "", "", "", "", 
  "", 7083., 1.047994*^6, 217.325, 1.469, 4449., 0.923, 0.001, 819.5, 
  "tests performed", "", "", "", "", "", "", "", "", "", 22.22, 4.822233*^6, 
  18.206, 37.9, 15.322, 9.72, 36085.843, "", 128.797, 8.08, 14.8, 17.2, "", 
  2.61, 82.29, 0.931}, {"NZL", "Oceania", "New Zealand", "2020-10-22", 1923., 
  9., 6.143, 25., 0., 0., 398.778, 1.866, 1.274, 5.184, 0., 0., 0.89, "", "", 
  "", "", "", "", "", "", 6053., 1.054047*^6, 218.581, 1.255, 4588., 0.951, 
  0.001, 746.9, "tests performed", "", "", "", "", "", "", "", "", "", 22.22, 
  4.822233*^6, 18.206, 37.9, 15.322, 9.72, 36085.843, "", 128.797, 8.08, 
  14.8, 17.2, "", 2.61, 82.29, 0.931}, {"NZL", "Oceania", "New Zealand", 
  "2020-10-23", 1934., 11., 7.286, 25., 0., 0., 401.059, 2.281, 1.511, 5.184, 
  0., 0., 0.89, "", "", "", "", "", "", "", "", 7700., 1.061747*^6, 220.177, 
  1.597, 5003., 1.037, 0.001, 686.7, "tests performed", "", "", "", "", "", 
  "", "", "", "", 22.22, 4.822233*^6, 18.206, 37.9, 15.322, 9.72, 36085.843, 
  "", 128.797, 8.08, 14.8, 17.2, "", 2.61, 82.29, 0.931}, 
 {"NZL", "Oceania", "New Zealand", "2020-10-24", 1935., 1., 7., 25., 0., 0., 
  401.266, 0.207, 1.452, 5.184, 0., 0., 0.87, "", "", "", "", "", "", "", "", 
  5396., 1.067143*^6, 221.296, 1.119, 5290., 1.097, 0.001, 755.7, 
  "tests performed", "", "", "", "", "", "", "", "", "", 22.22, 4.822233*^6, 
  18.206, 37.9, 15.322, 9.72, 36085.843, "", 128.797, 8.08, 14.8, 17.2, "", 
  2.61, 82.29, 0.931}, {"NZL", "Oceania", "New Zealand", "2020-10-25", 1940., 
  5., 7.714, 25., 0., 0., 402.303, 1.037, 1.6, 5.184, 0., 0., 0.87, "", "", 
  "", "", "", "", "", "", 3038., 1.070181*^6, 221.926, 0.63, 5470., 1.134, 
  0.001, 709.1, "tests performed", "", "", "", "", "", "", "", "", "", 22.22, 
  4.822233*^6, 18.206, 37.9, 15.322, 9.72, 36085.843, "", 128.797, 8.08, 
  14.8, 17.2, "", 2.61, 82.29, 0.931}, {"NZL", "Oceania", "New Zealand", 
  "2020-10-26", 1941., 1., 7.714, 25., 0., 0., 402.511, 0.207, 1.6, 5.184, 
  0., 0., 0.86, "", "", "", "", "", "", "", "", 2311., 1.072492*^6, 222.406, 
  0.479, 5413., 1.123, 0.001, 701.7, "tests performed", "", "", "", "", "", 
  "", "", "", "", 22.22, 4.822233*^6, 18.206, 37.9, 15.322, 9.72, 36085.843, 
  "", 128.797, 8.08, 14.8, 17.2, "", 2.61, 82.29, 0.931}, 
 {"NZL", "Oceania", "New Zealand", "2020-10-27", 1943., 2., 4.429, 25., 0., 
  0., 402.925, 0.415, 0.918, 5.184, 0., 0., 0.86, "", "", "", "", "", "", "", 
  "", 3335., 1.075827*^6, 223.097, 0.692, 4988., 1.034, 0.001, 1126.2, 
  "tests performed", "", "", "", "", "", "", "", "", "", 22.22, 4.822233*^6, 
  18.206, 37.9, 15.322, 9.72, 36085.843, "", 128.797, 8.08, 14.8, 17.2, "", 
  2.61, 82.29, 0.931}, {"NZL", "Oceania", "New Zealand", "2020-10-28", 1949., 
  6., 5., 25., 0., 0., 404.17, 1.244, 1.037, 5.184, 0., 0., 0.86, "", "", "", 
  "", "", "", "", "", 7403., 1.08323*^6, 224.632, 1.535, 5034., 1.044, 0.001, 
  1006.8, "tests performed", "", "", "", "", "", "", "", "", "", 22.22, 
  4.822233*^6, 18.206, 37.9, 15.322, 9.72, 36085.843, "", 128.797, 8.08, 
  14.8, 17.2, "", 2.61, 82.29, 0.931}, {"NZL", "Oceania", "New Zealand", 
  "2020-10-29", 1950., 1., 3.857, 25., 0., 0., 404.377, 0.207, 0.8, 5.184, 
  0., 0., 0.86, "", "", "", "", "", "", "", "", 7472., 1.090702*^6, 226.182, 
  1.549, 5236., 1.086, 0.001, 1357.5, "tests performed", "", "", "", "", "", 
  "", "", "", "", 22.22, 4.822233*^6, 18.206, 37.9, 15.322, 9.72, 36085.843, 
  "", 128.797, 8.08, 14.8, 17.2, "", 2.61, 82.29, 0.931}, 
 {"NZL", "Oceania", "New Zealand", "2020-10-30", 1957., 7., 3.286, 25., 0., 
  0., 405.829, 1.452, 0.681, 5.184, 0., 0., 0.87, "", "", "", "", "", "", "", 
  "", 5964., 1.096666*^6, 227.419, 1.237, 4988., 1.034, 0.001, 1518., 
  "tests performed", "", "", "", "", "", "", "", "", "", 22.22, 4.822233*^6, 
  18.206, 37.9, 15.322, 9.72, 36085.843, "", 128.797, 8.08, 14.8, 17.2, "", 
  2.61, 82.29, 0.931}, {"NZL", "Oceania", "New Zealand", "2020-10-31", 1959., 
  2., 3.429, 25., 0., 0., 406.243, 0.415, 0.711, 5.184, 0., 0., 0.87, "", "", 
  "", "", "", "", "", "", 4401., 1.101067*^6, 228.331, 0.913, 4846., 1.005, 
  0.001, 1413.2, "tests performed", "", "", "", "", "", "", "", "", "", 
  22.22, 4.822233*^6, 18.206, 37.9, 15.322, 9.72, 36085.843, "", 128.797, 
  8.08, 14.8, 17.2, "", 2.61, 82.29, 0.931}, 
 {"NZL", "Oceania", "New Zealand", "2020-11-01", 1963., 4., 3.286, 25., 0., 
  0., 407.073, 0.829, 0.681, 5.184, 0., 0., 0.88, "", "", "", "", "", "", "", 
  "", 3046., 1.104113*^6, 228.963, 0.632, 4847., 1.005, 0.001, 1475., 
  "tests performed", "", "", "", "", "", "", "", "", "", 22.22, 4.822233*^6, 
  18.206, 37.9, 15.322, 9.72, 36085.843, "", 128.797, 8.08, 14.8, 17.2, "", 
  2.61, 82.29, 0.931}, {"NZL", "Oceania", "New Zealand", "2020-11-02", 1968., 
  5., 3.857, 25., 0., 0., 408.11, 1.037, 0.8, 5.184, 0., 0., 0.88, "", "", 
  "", "", "", "", "", "", 2455., 1.106568*^6, 229.472, 0.509, 4868., 1.009, 
  0.001, 1262.1, "tests performed", "", "", "", "", "", "", "", "", "", 
  22.22, 4.822233*^6, 18.206, 37.9, 15.322, 9.72, 36085.843, "", 128.797, 
  8.08, 14.8, 17.2, "", 2.61, 82.29, 0.931}, 
 {"NZL", "Oceania", "New Zealand", "2020-11-03", 1971., 3., 4., 25., 0., 0., 
  408.732, 0.622, 0.829, 5.184, 0., 0., 0.87, "", "", "", "", "", "", "", "", 
  7171., 1.113739*^6, 230.959, 1.487, 5416., 1.123, 0.001, 1354., 
  "tests performed", "", "", "", "", "", "", "", "", "", 22.22, 4.822233*^6, 
  18.206, 37.9, 15.322, 9.72, 36085.843, "", 128.797, 8.08, 14.8, 17.2, "", 
  2.61, 82.29, 0.931}, {"NZL", "Oceania", "New Zealand", "2020-11-04", 1973., 
  2., 3.429, 25., 0., 0., 409.147, 0.415, 0.711, 5.184, 0., 0., 0.87, "", "", 
  "", "", "", "", "", "", "", "", "", "", 4989., 1.035, 0.001, 1454.9, 
  "tests performed", "", "", "", "", "", "", "", "", "", 22.22, 4.822233*^6, 
  18.206, 37.9, 15.322, 9.72, 36085.843, "", 128.797, 8.08, 14.8, 17.2, "", 
  2.61, 82.29, 0.931}, {"NZL", "Oceania", "New Zealand", "2020-11-05", 1974., 
  1., 3.429, 25., 0., 0., 409.354, 0.207, 0.711, 5.184, 0., 0., 0.87, "", "", 
  "", "", "", "", "", "", "", "", "", "", 4553., 0.944, 0.001, 1327.8, 
  "tests performed", "", "", "", "", "", "", "", "", "", 22.22, 4.822233*^6, 
  18.206, 37.9, 15.322, 9.72, 36085.843, "", 128.797, 8.08, 14.8, 17.2, "", 
  2.61, 82.29, 0.931}, {"NZL", "Oceania", "New Zealand", "2020-11-06", 1976., 
  2., 2.714, 25., 0., 0., 409.769, 0.415, 0.563, 5.184, 0., 0., 0.88, "", "", 
  "", "", "", "", "", "", "", 1.126986*^6, 233.706, "", 4331., 0.898, 0.001, 
  1595.8, "tests performed", "", "", "", "", "", "", "", "", "", 22.22, 
  4.822233*^6, 18.206, 37.9, 15.322, 9.72, 36085.843, "", 128.797, 8.08, 
  14.8, 17.2, "", 2.61, 82.29, 0.931}, {"NZL", "Oceania", "New Zealand", 
  "2020-11-07", 1982., 6., 3.286, 25., 0., 0., 411.013, 1.244, 0.681, 5.184, 
  0., 0., 0.9, "", "", "", "", "", "", "", "", 5834., 1.13282*^6, 234.916, 
  1.21, 4536., 0.941, 0.001, 1380.4, "tests performed", "", "", "", "", "", 
  "", "", "", "", 22.22, 4.822233*^6, 18.206, 37.9, 15.322, 9.72, 36085.843, 
  "", 128.797, 8.08, 14.8, 17.2, "", 2.61, 82.29, 0.931}, 
 {"NZL", "Oceania", "New Zealand", "2020-11-08", 1986., 4., 3.286, 25., 0., 
  0., 411.842, 0.829, 0.681, 5.184, 0., 0., 0.91, "", "", "", "", "", "", "", 
  "", 4116., 1.136936*^6, 235.77, 0.854, 4689., 0.972, 0.001, 1427., 
  "tests performed", "", "", "", "", "", "", "", "", "", 22.22, 4.822233*^6, 
  18.206, 37.9, 15.322, 9.72, 36085.843, "", 128.797, 8.08, 14.8, 17.2, "", 
  2.61, 82.29, 0.931}, {"NZL", "Oceania", "New Zealand", "2020-11-09", 1987., 
  1., 2.714, 25., 0., 0., 412.05, 0.207, 0.563, 5.184, 0., 0., 0.91, "", "", 
  "", "", "", "", "", "", 3042., 1.139978*^6, 236.4, 0.631, 4773., 0.99, 
  0.001, 1758.7, "tests performed", "", "", "", "", "", "", "", "", "", 
  22.22, 4.822233*^6, 18.206, 37.9, 15.322, 9.72, 36085.843, "", 128.797, 
  8.08, 14.8, 17.2, "", 2.61, 82.29, 0.931}, 
 {"NZL", "Oceania", "New Zealand", "2020-11-10", 1988., 1., 2.429, 25., 0., 
  0., 412.257, 0.207, 0.504, 5.184, 0., 0., 0.92, "", "", "", "", "", "", "", 
  "", 2960., 1.142938*^6, 237.014, 0.614, 4171., 0.865, 0.001, 1717.2, 
  "tests performed", "", "", "", "", "", "", "", "", "", 22.22, 4.822233*^6, 
  18.206, 37.9, 15.322, 9.72, 36085.843, "", 128.797, 8.08, 14.8, 17.2, "", 
  2.61, 82.29, 0.931}, {"NZL", "Oceania", "New Zealand", "2020-11-11", 1991., 
  3., 2.571, 25., 0., 0., 412.879, 0.622, 0.533, 5.184, 0., 0., 0.93, "", "", 
  "", "", "", "", "", "", 5995., 1.148933*^6, 238.257, 1.243, 4397., 0.912, 
  0.001, 1710.2, "tests performed", "", "", "", "", "", "", "", "", "", 
  22.22, 4.822233*^6, 18.206, 37.9, 15.322, 9.72, 36085.843, "", 128.797, 
  8.08, 14.8, 17.2, "", 2.61, 82.29, 0.931}, 
 {"NZL", "Oceania", "New Zealand", "2020-11-12", 1995., 4., 3., 25., 0., 0., 
  413.709, 0.829, 0.622, 5.184, 0., 0., 0.95, "", "", "", "", "", "", "", "", 
  6581., 1.155514*^6, 239.622, 1.365, 4706., 0.976, 0.001, 1568.7, 
  "tests performed", "", "", "", "", "", "", "", "", "", 22.22, 4.822233*^6, 
  18.206, 37.9, 15.322, 9.72, 36085.843, "", 128.797, 8.08, 14.8, 17.2, "", 
  2.61, 82.29, 0.931}, {"NZL", "Oceania", "New Zealand", "2020-11-13", 1998., 
  3., 3.143, 25., 0., 0., 414.331, 0.622, 0.652, 5.184, 0., 0., 0.96, "", "", 
  "", "", "", "", "", "", 7226., 1.16274*^6, 241.121, 1.498, 5108., 1.059, 
  0.001, 1625.2, "tests performed", "", "", "", "", "", "", "", "", "", 
  22.22, 4.822233*^6, 18.206, 37.9, 15.322, 9.72, 36085.843, "", 128.797, 
  8.08, 14.8, 17.2, "", 2.61, 82.29, 0.931}, 
 {"NZL", "Oceania", "New Zealand", "2020-11-14", 2001., 3., 2.714, 25., 0., 
  0., 414.953, 0.622, 0.563, 5.184, 0., 0., 0.97, "", "", "", "", "", "", "", 
  "", 6322., 1.169062*^6, 242.432, 1.311, 5177., 1.074, 0.001, 1907.5, 
  "tests performed", "", "", "", "", "", "", "", "", "", 22.22, 4.822233*^6, 
  18.206, 37.9, 15.322, 9.72, 36085.843, "", 128.797, 8.08, 14.8, 17.2, "", 
  2.61, 82.29, 0.931}, {"NZL", "Oceania", "New Zealand", "2020-11-15", 2001., 
  0., 2.143, 25., 0., 0., 414.953, 0., 0.444, 5.184, 0., 0., 0.99, "", "", 
  "", "", "", "", "", "", 10525., 1.179587*^6, 244.614, 2.183, 6093., 1.264, 
  0., 2843.2, "tests performed", "", "", "", "", "", "", "", "", "", 22.22, 
  4.822233*^6, 18.206, 37.9, 15.322, 9.72, 36085.843, "", 128.797, 8.08, 
  14.8, 17.2, "", 2.61, 82.29, 0.931}, {"NZL", "Oceania", "New Zealand", 
  "2020-11-16", 2005., 4., 2.571, 25., 0., 0., 415.782, 0.829, 0.533, 5.184, 
  0., 0., 1.01, "", "", "", "", "", "", "", "", 5298., 1.184885*^6, 245.713, 
  1.099, 6415., 1.33, 0., 2495.1, "tests performed", "", "", "", "", "", "", 
  "", "", "", 22.22, 4.822233*^6, 18.206, 37.9, 15.322, 9.72, 36085.843, "", 
  128.797, 8.08, 14.8, 17.2, "", 2.61, 82.29, 0.931}, 
 {"NZL", "Oceania", "New Zealand", "2020-11-17", 2008., 3., 2.857, 25., 0., 
  0., 416.405, 0.622, 0.592, 5.184, 0., 0., 1.03, "", "", "", "", "", "", "", 
  "", 6149., 1.191034*^6, 246.988, 1.275, 6871., 1.425, 0., 2405., 
  "tests performed", "", "", "", "", "", "", "", "", "", 22.22, 4.822233*^6, 
  18.206, 37.9, 15.322, 9.72, 36085.843, "", 128.797, 8.08, 14.8, 17.2, "", 
  2.61, 82.29, 0.931}, {"NZL", "Oceania", "New Zealand", "2020-11-18", 2010., 
  2., 2.714, 25., 0., 0., 416.819, 0.415, 0.563, 5.184, 0., 0., 1.05, "", "", 
  "", "", "", "", "", "", 8392., 1.199426*^6, 248.728, 1.74, 7213., 1.496, 
  0., 2657.7, "tests performed", "", "", "", "", "", "", "", "", "", 22.22, 
  4.822233*^6, 18.206, 37.9, 15.322, 9.72, 36085.843, "", 128.797, 8.08, 
  14.8, 17.2, "", 2.61, 82.29, 0.931}, {"NZL", "Oceania", "New Zealand", 
  "2020-11-19", 2013., 3., 2.571, 25., 0., 0., 417.441, 0.622, 0.533, 5.184, 
  0., 0., 1.07, "", "", "", "", "", "", "", "", 8665., 1.208091*^6, 250.525, 
  1.797, 7511., 1.558, 0., 2921.4, "tests performed", "", "", "", "", "", "", 
  "", "", "", 22.22, 4.822233*^6, 18.206, 37.9, 15.322, 9.72, 36085.843, "", 
  128.797, 8.08, 14.8, 17.2, "", 2.61, 82.29, 0.931}, 
 {"NZL", "Oceania", "New Zealand", "2020-11-20", 2019., 6., 3., 25., 0., 0., 
  418.686, 1.244, 0.622, 5.184, 0., 0., 1.09, "", "", "", "", "", "", "", "", 
  9292., 1.217383*^6, 252.452, 1.927, 7806., 1.619, 0., 2602., 
  "tests performed", "", "", "", "", "", "", "", "", "", 22.22, 4.822233*^6, 
  18.206, 37.9, 15.322, 9.72, 36085.843, "", 128.797, 8.08, 14.8, 17.2, "", 
  2.61, 82.29, 0.931}, {"NZL", "Oceania", "New Zealand", "2020-11-21", 2028., 
  9., 3.857, 25., 0., 0., 420.552, 1.866, 0.8, 5.184, 0., 0., 1.1, "", "", 
  "", "", "", "", "", "", 7014., 1.224397*^6, 253.907, 1.455, 7905., 1.639, 
  0., 2049.5, "tests performed", "", "", "", "", "", "", "", "", "", 22.22, 
  4.822233*^6, 18.206, 37.9, 15.322, 9.72, 36085.843, "", 128.797, 8.08, 
  14.8, 17.2, "", 2.61, 82.29, 0.931}, {"NZL", "Oceania", "New Zealand", 
  "2020-11-22", 2030., 2., 4.143, 25., 0., 0., 420.967, 0.415, 0.859, 5.184, 
  0., 0., 1.09, "", "", "", "", "", "", "", "", 6504., 1.230901*^6, 255.255, 
  1.349, 7331., 1.52, 0.001, 1769.5, "tests performed", "", "", "", "", "", 
  "", "", "", "", 22.22, 4.822233*^6, 18.206, 37.9, 15.322, 9.72, 36085.843, 
  "", 128.797, 8.08, 14.8, 17.2, "", 2.61, 82.29, 0.931}, 
 {"NZL", "Oceania", "New Zealand", "2020-11-23", 2031., 1., 3.714, 25., 0., 
  0., 421.174, 0.207, 0.77, 5.184, 0., 0., 1.08, "", "", "", "", "", "", "", 
  "", 3274., 1.234175*^6, 255.934, 0.679, 7041., 1.46, 0.001, 1895.8, 
  "tests performed", "", "", "", "", "", "", "", "", "", 22.22, 4.822233*^6, 
  18.206, 37.9, 15.322, 9.72, 36085.843, "", 128.797, 8.08, 14.8, 17.2, "", 
  2.61, 82.29, 0.931}, {"NZL", "Oceania", "New Zealand", "2020-11-24", 2039., 
  8., 4.429, 25., 0., 0., 422.833, 1.659, 0.918, 5.184, 0., 0., 1.08, "", "", 
  "", "", "", "", "", "", 3561., 1.237736*^6, 256.673, 0.738, 6672., 1.384, 
  0.001, 1506.4, "tests performed", "", "", "", "", "", "", "", "", "", 
  22.22, 4.822233*^6, 18.206, 37.9, 15.322, 9.72, 36085.843, "", 128.797, 
  8.08, 14.8, 17.2, "", 2.61, 82.29, 0.931}, 
 {"NZL", "Oceania", "New Zealand", "2020-11-25", 2040., 1., 4.286, 25., 0., 
  0., 423.041, 0.207, 0.889, 5.184, 0., 0., 1.06, "", "", "", "", "", "", "", 
  "", 5782., 1.243518*^6, 257.872, 1.199, 6299., 1.306, 0.001, 1469.7, 
  "tests performed", "", "", "", "", "", "", "", "", "", 22.22, 4.822233*^6, 
  18.206, 37.9, 15.322, 9.72, 36085.843, "", 128.797, 8.08, 14.8, 17.2, "", 
  2.61, 82.29, 0.931}, {"NZL", "Oceania", "New Zealand", "2020-11-26", 2047., 
  7., 4.857, 25., 0., 0., 424.492, 1.452, 1.007, 5.184, 0., 0., 1.06, "", "", 
  "", "", "", "", "", "", 9083., 1.252601*^6, 259.755, 1.884, 6359., 1.319, 
  0.001, 1309.2, "tests performed", "", "", "", "", "", "", "", "", "", 
  22.22, 4.822233*^6, 18.206, 37.9, 15.322, 9.72, 36085.843, "", 128.797, 
  8.08, 14.8, 17.2, "", 2.61, 82.29, 0.931}, 
 {"NZL", "Oceania", "New Zealand", "2020-11-27", 2050., 3., 4.429, 25., 0., 
  0., 425.114, 0.622, 0.918, 5.184, 0., 0., 1.04, "", "", "", "", "", "", "", 
  "", 7454., 1.260055*^6, 261.301, 1.546, 6096., 1.264, 0.001, 1376.4, 
  "tests performed", "", "", "", "", "", "", "", "", "", 22.22, 4.822233*^6, 
  18.206, 37.9, 15.322, 9.72, 36085.843, "", 128.797, 8.08, 14.8, 17.2, "", 
  2.61, 82.29, 0.931}, {"NZL", "Oceania", "New Zealand", "2020-11-28", 2050., 
  0., 3.143, 25., 0., 0., 425.114, 0., 0.652, 5.184, 0., 0., 1.03, "", "", 
  "", "", "", "", "", "", 6889., 1.266944*^6, 262.73, 1.429, 6078., 1.26, 
  0.001, 1933.8, "tests performed", "", "", "", "", "", "", "", "", "", 
  22.22, 4.822233*^6, 18.206, 37.9, 15.322, 9.72, 36085.843, "", 128.797, 
  8.08, 14.8, 17.2, "", 2.61, 82.29, 0.931}, 
 {"NZL", "Oceania", "New Zealand", "2020-11-29", 2056., 6., 3.714, 25., 0., 
  0., 426.358, 1.244, 0.77, 5.184, 0., 0., 1.04, "", "", "", "", "", "", "", 
  "", "", "", "", "", 5762., 1.195, 0.001, 1551.4, "tests performed", "", "", 
  "", "", "", "", "", "", "", 22.22, 4.822233*^6, 18.206, 37.9, 15.322, 9.72, 
  36085.843, "", 128.797, 8.08, 14.8, 17.2, "", 2.61, 82.29, 0.931}, 
 {"NZL", "Oceania", "New Zealand", "2020-11-30", 2059., 3., 4., 25., 0., 0., 
  426.981, 0.622, 0.829, 5.184, 0., 0., 1.03, "", "", "", "", "", "", "", "", 
  "", 1.275525*^6, 264.509, "", 5907., 1.225, 0.001, 1476.8, 
  "tests performed", "", "", "", "", "", "", "", "", "", 22.22, 4.822233*^6, 
  18.206, 37.9, 15.322, 9.72, 36085.843, "", 128.797, 8.08, 14.8, 17.2, "", 
  2.61, 82.29, 0.931}, {"NZL", "Oceania", "New Zealand", "2020-12-01", 2060., 
  1., 3., 25., 0., 0., 427.188, 0.207, 0.622, 5.184, 0., 0., 1.02, "", "", 
  "", "", "", "", "", "", 3165., 1.27869*^6, 265.166, 0.656, 5851., 1.213, 
  0.001, 1950.3, "tests performed", "", "", "", "", "", "", "", "", "", 
  22.22, 4.822233*^6, 18.206, 37.9, 15.322, 9.72, 36085.843, "", 128.797, 
  8.08, 14.8, 17.2, "", 2.61, 82.29, 0.931}, 
 {"NZL", "Oceania", "New Zealand", "2020-12-02", 2069., 9., 4.143, 25., 0., 
  0., 429.054, 1.866, 0.859, 5.184, 0., 0., 1.03, "", "", "", "", "", "", "", 
  "", 7076., 1.285766*^6, 266.633, 1.467, 6035., 1.251, 0.001, 1456.7, 
  "tests performed", "", "", "", "", "", "", "", "", "", 22.22, 4.822233*^6, 
  18.206, 37.9, 15.322, 9.72, 36085.843, "", 128.797, 8.08, 14.8, 17.2, "", 
  2.61, 82.29, 0.931}, {"NZL", "Oceania", "New Zealand", "2020-12-03", 2069., 
  0., 3.143, 25., 0., 0., 429.054, 0., 0.652, 5.184, 0., 0., 1.01, "", "", 
  "", "", "", "", "", "", 5843., 1.291609*^6, 267.845, 1.212, 5573., 1.156, 
  0.001, 1773.1, "tests performed", "", "", "", "", "", "", "", "", "", 
  22.22, 4.822233*^6, 18.206, 37.9, 15.322, 9.72, 36085.843, "", 128.797, 
  8.08, 14.8, 17.2, "", 2.61, 82.29, 0.931}, 
 {"NZL", "Oceania", "New Zealand", "2020-12-04", 2078., 9., 4., 25., 0., 0., 
  430.921, 1.866, 0.829, 5.184, 0., 0., 1., "", "", "", "", "", "", "", "", 
  6846., 1.298455*^6, 269.264, 1.42, 5486., 1.138, 0.001, 1371.5, 
  "tests performed", "", "", "", "", "", "", "", "", "", 22.22, 4.822233*^6, 
  18.206, 37.9, 15.322, 9.72, 36085.843, "", 128.797, 8.08, 14.8, 17.2, "", 
  2.61, 82.29, 0.931}, {"NZL", "Oceania", "New Zealand", "2020-12-05", 2078., 
  0., 4., 25., 0., 0., 430.921, 0., 0.829, 5.184, 0., 0., 0.98, "", "", "", 
  "", "", "", "", "", 6047., 1.304502*^6, 270.518, 1.254, 5365., 1.113, 
  0.001, 1341.2, "tests performed", "", "", "", "", "", "", "", "", "", 
  22.22, 4.822233*^6, 18.206, 37.9, 15.322, 9.72, 36085.843, "", 128.797, 
  8.08, 14.8, 17.2, "", 2.61, 82.29, 0.931}, 
 {"NZL", "Oceania", "New Zealand", "2020-12-06", 2079., 1., 3.286, 25., 0., 
  0., 431.128, 0.207, 0.681, 5.184, 0., 0., 0.97, "", "", "", "", "", "", "", 
  "", 5490., 1.309992*^6, 271.657, 1.138, 5537., 1.148, 0.001, 1685., 
  "tests performed", "", "", "", "", "", "", "", "", "", 22.22, 4.822233*^6, 
  18.206, 37.9, 15.322, 9.72, 36085.843, "", 128.797, 8.08, 14.8, 17.2, "", 
  2.61, 82.29, 0.931}, {"NZL", "Oceania", "New Zealand", "2020-12-07", 2085., 
  6., 3.714, 25., 0., 0., 432.372, 1.244, 0.77, 5.184, 0., 0., 0.97, "", "", 
  "", "", "", "", "", "", 2315., 1.312307*^6, 272.137, 0.48, 5255., 1.09, 
  0.001, 1414.9, "tests performed", "", "", "", "", "", "", "", "", "", 
  22.22, 4.822233*^6, 18.206, 37.9, 15.322, 9.72, 36085.843, "", 128.797, 
  8.08, 14.8, 17.2, "", 2.61, 82.29, 0.931}, 
 {"NZL", "Oceania", "New Zealand", "2020-12-08", 2088., 3., 4., 25., 0., 0., 
  432.994, 0.622, 0.829, 5.184, 0., 0., 0.95, "", "", "", "", "", "", "", "", 
  2894., 1.315201*^6, 272.737, 0.6, 5216., 1.082, 0.001, 1304., 
  "tests performed", "", "", "", "", "", "", "", "", "", 22.22, 4.822233*^6, 
  18.206, 37.9, 15.322, 9.72, 36085.843, "", 128.797, 8.08, 14.8, 17.2, "", 
  2.61, 82.29, 0.931}, {"NZL", "Oceania", "New Zealand", "2020-12-09", 2088., 
  0., 2.714, 25., 0., 0., 432.994, 0., 0.563, 5.184, 0., 0., 0.94, "", "", 
  "", "", "", "", "", "", 6397., 1.321598*^6, 274.063, 1.327, 5119., 1.062, 
  0.001, 1886.1, "tests performed", "", "", "", "", "", "", "", "", "", 
  22.22, 4.822233*^6, 18.206, 37.9, 15.322, 9.72, 36085.843, "", 128.797, 
  8.08, 14.8, 17.2, "", 2.61, 82.29, 0.931}, 
 {"NZL", "Oceania", "New Zealand", "2020-12-10", 2092., 4., 3.286, 25., 0., 
  0., 433.824, 0.829, 0.681, 5.184, 0., 0., 0.93, "", "", "", "", "", "", "", 
  "", "", "", "", "", 5061., 1.05, 0.001, 1540.2, "tests performed", "", "", 
  "", "", "", "", "", "", "", 22.22, 4.822233*^6, 18.206, 37.9, 15.322, 9.72, 
  36085.843, "", 128.797, 8.08, 14.8, 17.2, "", 2.61, 82.29, 0.931}, 
 {"NZL", "Oceania", "New Zealand", "2020-12-11", 2092., 0., 2., 25., 0., 0., 
  433.824, 0., 0.415, 5.184, 0., 0., 0.93, "", "", "", "", "", "", "", "", 
  "", 1.33247*^6, 276.318, "", 4859., 1.008, 0., 2429.5, "tests performed", 
  "", "", "", "", "", "", "", "", "", 22.22, 4.822233*^6, 18.206, 37.9, 
  15.322, 9.72, 36085.843, "", 128.797, 8.08, 14.8, 17.2, "", 2.61, 82.29, 
  0.931}, {"NZL", "Oceania", "New Zealand", "2020-12-12", 2096., 4., 2.571, 
  25., 0., 0., 434.653, 0.829, 0.533, 5.184, 0., 0., 0.94, "", "", "", "", 
  "", "", "", "", "", "", "", "", 4675., 0.969, 0.001, 1818.4, 
  "tests performed", "", "", "", "", "", "", "", "", "", 22.22, 4.822233*^6, 
  18.206, 37.9, 15.322, 9.72, 36085.843, "", 128.797, 8.08, 14.8, 17.2, "", 
  2.61, 82.29, 0.931}, {"NZL", "Oceania", "New Zealand", "2020-12-13", 2096., 
  0., 2.429, 25., 0., 0., 434.653, 0., 0.504, 5.184, 0., 0., 0.95, "", "", 
  "", "", "", "", "", "", "", 1.341978*^6, 278.29, "", 4569., 0.947, 0.001, 
  1881., "tests performed", "", "", "", "", "", "", "", "", "", 22.22, 
  4.822233*^6, 18.206, 37.9, 15.322, 9.72, 36085.843, "", 128.797, 8.08, 
  14.8, 17.2, "", 2.61, 82.29, 0.931}, {"NZL", "Oceania", "New Zealand", 
  "2020-12-14", 2096., 0., 1.571, 25., 0., 0., 434.653, 0., 0.326, 5.184, 0., 
  0., 0.97, "", "", "", "", "", "", "", "", 2214., 1.344192*^6, 278.749, 
  0.459, 4555., 0.945, 0., 2899.4, "tests performed", "", "", "", "", "", "", 
  "", "", "", 22.22, 4.822233*^6, 18.206, 37.9, 15.322, 9.72, 36085.843, "", 
  128.797, 8.08, 14.8, 17.2, "", 2.61, 82.29, 0.931}, 
 {"NZL", "Oceania", "New Zealand", "2020-12-15", 2100., 4., 1.714, 25., 0., 
  0., 435.483, 0.829, 0.355, 5.184, 0., 0., 1., "", "", "", "", "", "", "", 
  "", "", "", "", "", 4732., 0.981, 0., 2760.8, "tests performed", "", "", 
  "", "", "", "", "", "", "", 22.22, 4.822233*^6, 18.206, 37.9, 15.322, 9.72, 
  36085.843, "", 128.797, 8.08, 14.8, 17.2, "", 2.61, 82.29, 0.931}, 
 {"NZL", "Oceania", "New Zealand", "2020-12-16", 2100., 0., 1.714, 25., 0., 
  0., 435.483, 0., 0.355, 5.184, 0., 0., 1.02, "", "", "", "", "", "", "", 
  "", "", 1.352462*^6, 280.464, "", 4409., 0.914, 0., 2572.3, 
  "tests performed", "", "", "", "", "", "", "", "", "", 22.22, 4.822233*^6, 
  18.206, 37.9, 15.322, 9.72, 36085.843, "", 128.797, 8.08, 14.8, 17.2, "", 
  2.61, 82.29, 0.931}, {"NZL", "Oceania", "New Zealand", "2020-12-17", 2110., 
  10., 2.571, 25., 0., 0., 437.557, 2.074, 0.533, 5.184, 0., 0., 1.05, "", 
  "", "", "", "", "", "", "", "", "", "", "", 4394., 0.911, 0.001, 1709.1, 
  "tests performed", "", "", "", "", "", "", "", "", "", 22.22, 4.822233*^6, 
  18.206, 37.9, 15.322, 9.72, 36085.843, "", 128.797, 8.08, 14.8, 17.2, "", 
  2.61, 82.29, 0.931}, {"NZL", "Oceania", "New Zealand", "2020-12-18", 2110., 
  0., 2.571, 25., 0., 0., 437.557, 0., 0.533, 5.184, 0., 0., 1.03, "", "", 
  "", "", "", "", "", "", "", 1.363124*^6, 282.675, "", 4379., 0.908, 0.001, 
  1703.2, "tests performed", "", "", "", "", "", "", "", "", "", 22.22, 
  4.822233*^6, 18.206, 37.9, 15.322, 9.72, 36085.843, "", 128.797, 8.08, 
  14.8, 17.2, "", 2.61, 82.29, 0.931}, {"NZL", "Oceania", "New Zealand", 
  "2020-12-19", 2116., 6., 2.857, 25., 0., 0., 438.801, 1.244, 0.592, 5.184, 
  0., 0., 1.01, "", "", "", "", "", "", "", "", "", "", "", "", 4326., 0.897, 
  0.001, 1514.2, "tests performed", "", "", "", "", "", "", "", "", "", 
  22.22, 4.822233*^6, 18.206, 37.9, 15.322, 9.72, 36085.843, "", 128.797, 
  8.08, 14.8, 17.2, "", 2.61, 82.29, 0.931}, 
 {"NZL", "Oceania", "New Zealand", "2020-12-20", 2121., 5., 3.571, 25., 0., 
  0., 439.838, 1.037, 0.741, 5.184, 0., 0., 0.99, "", "", "", "", "", "", "", 
  "", "", 1.371889*^6, 284.492, "", 4273., 0.886, 0.001, 1196.6, 
  "tests performed", "", "", "", "", "", "", "", "", "", 22.22, 4.822233*^6, 
  18.206, 37.9, 15.322, 9.72, 36085.843, "", 128.797, 8.08, 14.8, 17.2, "", 
  2.61, 82.29, 0.931}, {"NZL", "Oceania", "New Zealand", "2020-12-21", 2121., 
  0., 3.571, 25., 0., 0., 439.838, 0., 0.741, 5.184, 0., 0., 0.96, "", "", 
  "", "", "", "", "", "", 2161., 1.37405*^6, 284.941, 0.448, 4265., 0.884, 
  0.001, 1194.3, "tests performed", "", "", "", "", "", "", "", "", "", 
  22.22, 4.822233*^6, 18.206, 37.9, 15.322, 9.72, 36085.843, "", 128.797, 
  8.08, 14.8, 17.2, "", 2.61, 82.29, 0.931}, 
 {"NZL", "Oceania", "New Zealand", "2020-12-22", 2128., 7., 4., 25., 0., 0., 
  441.289, 1.452, 0.829, 5.184, 0., 0., 0.93, "", "", "", "", "", "", "", "", 
  "", "", "", "", 4210., 0.873, 0.001, 1052.5, "tests performed", "", "", "", 
  "", "", "", "", "", "", 22.22, 4.822233*^6, 18.206, 37.9, 15.322, 9.72, 
  36085.843, "", 128.797, 8.08, 14.8, 17.2, "", 2.61, 82.29, 0.931}, 
 {"NZL", "Oceania", "New Zealand", "2020-12-23", 2128., 0., 4., 25., 0., 0., 
  441.289, 0., 0.829, 5.184, 0., 0., 0.89, "", "", "", "", "", "", "", "", 
  "", 1.381545*^6, 286.495, "", 4155., 0.862, 0.001, 1038.8, 
  "tests performed", "", "", "", "", "", "", "", "", "", 22.22, 4.822233*^6, 
  18.206, 37.9, 15.322, 9.72, 36085.843, "", 128.797, 8.08, 14.8, 17.2, "", 
  2.61, 82.29, 0.931}, {"NZL", "Oceania", "New Zealand", "2020-12-24", 2128., 
  0., 2.571, 25., 0., 0., 441.289, 0., 0.533, 5.184, 0., 0., 0.86, "", "", 
  "", "", "", "", "", "", "", "", "", "", 3867., 0.802, 0.001, 1504.1, 
  "tests performed", "", "", "", "", "", "", "", "", "", 22.22, 4.822233*^6, 
  18.206, 37.9, 15.322, 9.72, 36085.843, "", 128.797, 8.08, 14.8, 17.2, "", 
  2.61, 82.29, 0.931}, {"NZL", "Oceania", "New Zealand", "2020-12-25", 2128., 
  0., 2.571, 25., 0., 0., 441.289, 0., 0.533, 5.184, 0., 0., 0.85, "", "", 
  "", "", "", "", "", "", "", "", "", "", 3579., 0.742, 0.001, 1392.1, 
  "tests performed", "", "", "", "", "", "", "", "", "", 22.22, 4.822233*^6, 
  18.206, 37.9, 15.322, 9.72, 36085.843, "", 128.797, 8.08, 14.8, 17.2, "", 
  2.61, 82.29, 0.931}, {"NZL", "Oceania", "New Zealand", "2020-12-26", 2144., 
  16., 4., 25., 0., 0., 444.607, 3.318, 0.829, 5.184, 0., 0., 0.84, "", "", 
  "", "", "", "", "", "", "", "", "", "", 3427., 0.711, 0.001, 856.8, 
  "tests performed", "", "", "", "", "", "", "", "", "", 22.22, 4.822233*^6, 
  18.206, 37.9, 15.322, 9.72, 36085.843, "", 128.797, 8.08, 14.8, 17.2, "", 
  2.61, 82.29, 0.931}, {"NZL", "Oceania", "New Zealand", "2020-12-27", 2144., 
  0., 3.286, 25., 0., 0., 444.607, 0., 0.681, 5.184, 0., 0., 0.84, "", "", 
  "", "", "", "", "", "", "", 1.394812*^6, 289.246, "", 3275., 0.679, 0.001, 
  996.7, "tests performed", "", "", "", "", "", "", "", "", "", 22.22, 
  4.822233*^6, 18.206, 37.9, 15.322, 9.72, 36085.843, "", 128.797, 8.08, 
  14.8, 17.2, "", 2.61, 82.29, 0.931}, {"NZL", "Oceania", "New Zealand", 
  "2020-12-28", 2151., 7., 4.286, 25., 0., 0., 446.059, 1.452, 0.889, 5.184, 
  0., 0., 0.84, "", "", "", "", "", "", "", "", "", "", "", "", 3260., 0.676, 
  0.001, 760.6, "tests performed", "", "", "", "", "", "", "", "", "", 22.22, 
  4.822233*^6, 18.206, 37.9, 15.322, 9.72, 36085.843, "", 128.797, 8.08, 
  14.8, 17.2, "", 2.61, 82.29, 0.931}, {"NZL", "Oceania", "New Zealand", 
  "2020-12-29", 2151., 0., 3.286, 25., 0., 0., 446.059, 0., 0.681, 5.184, 0., 
  0., 0.83, "", "", "", "", "", "", "", "", "", 1.398932*^6, 290.1, "", 
  3019., 0.626, 0.001, 918.7, "tests performed", "", "", "", "", "", "", "", 
  "", "", 22.22, 4.822233*^6, 18.206, 37.9, 15.322, 9.72, 36085.843, "", 
  128.797, 8.08, 14.8, 17.2, "", 2.61, 82.29, 0.931}, 
 {"NZL", "Oceania", "New Zealand", "2020-12-30", 2162., 11., 4.857, 25., 0., 
  0., 448.34, 2.281, 1.007, 5.184, 0., 0., 0.83, "", "", "", "", "", "", "", 
  "", "", "", "", "", 2978., 0.618, 0.002, 613.1, "tests performed", "", "", 
  "", "", "", "", "", "", "", 22.22, 4.822233*^6, 18.206, 37.9, 15.322, 9.72, 
  36085.843, "", 128.797, 8.08, 14.8, 17.2, "", 2.61, 82.29, 0.931}, 
 {"NZL", "Oceania", "New Zealand", "2020-12-31", 2162., 0., 4.857, 25., 0., 
  0., 448.34, 0., 1.007, 5.184, 0., 0., 0.79, "", "", "", "", "", "", "", "", 
  "", 1.405854*^6, 291.536, "", 2999., 0.622, 0.002, 617.5, 
  "tests performed", "", "", "", "", "", "", "", "", "", 22.22, 4.822233*^6, 
  18.206, 37.9, 15.322, 9.72, 36085.843, "", 128.797, 8.08, 14.8, 17.2, "", 
  2.61, 82.29, 0.931}, {"NZL", "Oceania", "New Zealand", "2021-01-01", 2162., 
  0., 4.857, 25., 0., 0., 448.34, 0., 1.007, 5.184, 0., 0., 0.77, "", "", "", 
  "", "", "", "", "", "", "", "", "", 2933., 0.608, 0.002, 603.9, 
  "tests performed", "", "", "", "", "", "", "", "", "", 22.22, 4.822233*^6, 
  18.206, 37.9, 15.322, 9.72, 36085.843, "", 128.797, 8.08, 14.8, 17.2, "", 
  2.61, 82.29, 0.931}, {"NZL", "Oceania", "New Zealand", "2021-01-02", 2181., 
  19., 5.286, 25., 0., 0., 452.28, 3.94, 1.096, 5.184, 0., 0., 0.75, "", "", 
  "", "", "", "", "", "", "", "", "", "", 2867., 0.595, 0.002, 542.4, 
  "tests performed", "", "", "", "", "", "", "", "", "", 22.22, 4.822233*^6, 
  18.206, 37.9, 15.322, 9.72, 36085.843, "", 128.797, 8.08, 14.8, 17.2, "", 
  2.61, 82.29, 0.931}, {"NZL", "Oceania", "New Zealand", "2021-01-03", 2181., 
  0., 5.286, 25., 0., 0., 452.28, 0., 1.096, 5.184, 0., 0., 0.74, "", "", "", 
  "", "", "", "", "", "", 1.414422*^6, 293.313, "", 2801., 0.581, 0.002, 
  529.9, "tests performed", "", "", "", "", "", "", "", "", "", 22.22, 
  4.822233*^6, 18.206, 37.9, 15.322, 9.72, 36085.843, "", 128.797, 8.08, 
  14.8, 17.2, "", 2.61, 82.29, 0.931}, {"NZL", "Oceania", "New Zealand", 
  "2021-01-04", 2186., 5., 5., 25., 0., 0., 453.317, 1.037, 1.037, 5.184, 0., 
  0., 0.73, "", "", "", "", "", "", "", "", "", "", "", "", 2860., 0.593, 
  0.002, 572., "tests performed", "", "", "", "", "", "", "", "", "", 22.22, 
  4.822233*^6, 18.206, 37.9, 15.322, 9.72, 36085.843, "", 128.797, 8.08, 
  14.8, 17.2, "", 2.61, 82.29, 0.931}, {"NZL", "Oceania", "New Zealand", 
  "2021-01-05", 2186., 0., 5., 25., 0., 0., 453.317, 0., 1.037, 5.184, 0., 
  0., 0.71, "", "", "", "", "", "", "", "", "", 1.419361*^6, 294.337, "", 
  2918., 0.605, 0.002, 583.6, "tests performed", "", "", "", "", "", "", "", 
  "", "", 22.22, 4.822233*^6, 18.206, 37.9, 15.322, 9.72, 36085.843, "", 
  128.797, 8.08, 14.8, 17.2, "", 2.61, 82.29, 0.931}, 
 {"NZL", "Oceania", "New Zealand", "2021-01-06", 2188., 2., 3.714, 25., 0., 
  0., 453.732, 0.415, 0.77, 5.184, 0., 0., 0.71, "", "", "", "", "", "", "", 
  "", "", "", "", "", 2954., 0.613, 0.001, 795.4, "tests performed", "", "", 
  "", "", "", "", "", "", "", 22.22, 4.822233*^6, 18.206, 37.9, 15.322, 9.72, 
  36085.843, "", 128.797, 8.08, 14.8, 17.2, "", 2.61, 82.29, 0.931}, 
 {"NZL", "Oceania", "New Zealand", "2021-01-07", 2188., 0., 3.714, 25., 0., 
  0., 453.732, 0., 0.77, 5.184, 0., 0., 0.7, "", "", "", "", "", "", "", "", 
  "", 1.426787*^6, 295.877, "", 2990., 0.62, 0.001, 805.1, "tests performed", 
  "", "", "", "", "", "", "", "", "", 22.22, 4.822233*^6, 18.206, 37.9, 
  15.322, 9.72, 36085.843, "", 128.797, 8.08, 14.8, 17.2, "", 2.61, 82.29, 
  0.931}, {"NZL", "Oceania", "New Zealand", "2021-01-08", 2188., 0., 3.714, 
  25., 0., 0., 453.732, 0., 0.77, 5.184, 0., 0., 0.72, "", "", "", "", "", 
  "", "", "", "", "", "", "", 3138., 0.651, 0.001, 844.9, "tests performed", 
  "", "", "", "", "", "", "", "", "", 22.22, 4.822233*^6, 18.206, 37.9, 
  15.322, 9.72, 36085.843, "", 128.797, 8.08, 14.8, 17.2, "", 2.61, 82.29, 
  0.931}, {"NZL", "Oceania", "New Zealand", "2021-01-09", 2219., 31., 5.429, 
  25., 0., 0., 460.16, 6.429, 1.126, 5.184, 0., 0., 0.74, "", "", "", "", "", 
  "", "", "", "", "", "", "", 3285., 0.681, 0.002, 605.1, "tests performed", 
  "", "", "", "", "", "", "", "", "", 22.22, 4.822233*^6, 18.206, 37.9, 
  15.322, 9.72, 36085.843, "", 128.797, 8.08, 14.8, 17.2, "", 2.61, 82.29, 
  0.931}, {"NZL", "Oceania", "New Zealand", "2021-01-10", 2222., 3., 5.857, 
  25., 0., 0., 460.782, 0.622, 1.215, 5.184, 0., 0., 0.75, "", "", "", "", 
  "", "", "", "", "", 1.438446*^6, 298.295, "", 3432., 0.712, 0.002, 586., 
  "tests performed", "", "", "", "", "", "", "", "", "", 22.22, 4.822233*^6, 
  18.206, 37.9, 15.322, 9.72, 36085.843, "", 128.797, 8.08, 14.8, 17.2, "", 
  2.61, 82.29, 0.931}, {"NZL", "Oceania", "New Zealand", "2021-01-11", 2222., 
  0., 5.143, 25., 0., 0., 460.782, 0., 1.066, 5.184, 0., 0., 0.77, "", "", 
  "", "", "", "", "", "", 2717., 1.441163*^6, 298.858, 0.563, 3467., 0.719, 
  0.001, 674.1, "tests performed", "", "", "", "", "", "", "", "", "", 22.22, 
  4.822233*^6, 18.206, 37.9, 15.322, 9.72, 36085.843, "", 128.797, 8.08, 
  14.8, 17.2, "", 2.61, 82.29, 0.931}, {"NZL", "Oceania", "New Zealand", 
  "2021-01-12", 2228., 6., 6., 25., 0., 0., 462.027, 1.244, 1.244, 5.184, 0., 
  0., 0.8, "", "", "", "", "", "", "", "", "", "", "", "", 3617., 0.75, 
  0.002, 602.8, "tests performed", "", "", "", "", "", "", "", "", "", 22.22, 
  4.822233*^6, 18.206, 37.9, 15.322, 9.72, 36085.843, "", 128.797, 8.08, 
  14.8, 17.2, "", 2.61, 82.29, 0.931}, {"NZL", "Oceania", "New Zealand", 
  "2021-01-13", 2228., 0., 5.714, 25., 0., 0., 462.027, 0., 1.185, 5.184, 0., 
  0., 0.83, "", "", "", "", "", "", "", "", "", 1.448199*^6, 300.317, "", 
  3589., 0.744, 0.002, 628.1, "tests performed", "", "", "", "", "", "", "", 
  "", "", 22.22, 4.822233*^6, 18.206, 37.9, 15.322, 9.72, 36085.843, "", 
  128.797, 8.08, 14.8, 17.2, "", 2.61, 82.29, 0.931}, 
 {"NZL", "Oceania", "New Zealand", "2021-01-14", 2246., 18., 8.286, 25., 0., 
  0., 465.759, 3.733, 1.718, 5.184, 0., 0., 0.86, "", "", "", "", "", "", "", 
  "", "", "", "", "", 3693., 0.766, 0.002, 445.7, "tests performed", "", "", 
  "", "", "", "", "", "", "", 22.22, 4.822233*^6, 18.206, 37.9, 15.322, 9.72, 
  36085.843, "", 128.797, 8.08, 14.8, 17.2, "", 2.61, 82.29, 0.931}, 
 {"NZL", "Oceania", "New Zealand", "2021-01-15", 2246., 0., 8.286, 25., 0., 
  0., 465.759, 0., 1.718, 5.184, 0., 0., 0.86, "", "", "", "", "", "", "", 
  "", "", 1.457076*^6, 302.158, "", 3772., 0.782, 0.002, 455.2, 
  "tests performed", "", "", "", "", "", "", "", "", "", 22.22, 4.822233*^6, 
  18.206, 37.9, 15.322, 9.72, 36085.843, "", 128.797, 8.08, 14.8, 17.2, "", 
  2.61, 82.29, 0.931}, {"NZL", "Oceania", "New Zealand", "2021-01-16", 2256., 
  10., 5.286, 25., 0., 0., 467.833, 2.074, 1.096, 5.184, 0., 0., 0.86, "", 
  "", "", "", "", "", "", "", "", "", "", "", 3703., 0.768, 0.001, 700.5, 
  "tests performed", "", "", "", "", "", "", "", "", "", 22.22, 4.822233*^6, 
  18.206, 37.9, 15.322, 9.72, 36085.843, "", 128.797, 8.08, 14.8, 17.2, "", 
  2.61, 82.29, 0.931}, {"NZL", "Oceania", "New Zealand", "2021-01-17", 2262., 
  6., 5.714, 25., 0., 0., 469.077, 1.244, 1.185, 5.184, 0., 0., 0.85, "", "", 
  "", "", "", "", "", "", "", 1.46389*^6, 303.571, "", 3635., 0.754, 0.002, 
  636.2, "tests performed", "", "", "", "", "", "", "", "", "", 22.22, 
  4.822233*^6, 18.206, 37.9, 15.322, 9.72, 36085.843, "", 128.797, 8.08, 
  14.8, 17.2, "", 2.61, 82.29, 0.931}, {"NZL", "Oceania", "New Zealand", 
  "2021-01-18", 2262., 0., 5.714, 25., 0., 0., 469.077, 0., 1.185, 5.184, 0., 
  0., 0.84, "", "", "", "", "", "", "", "", 1868., 1.465758*^6, 303.958, 
  0.387, 3514., 0.729, 0.002, 615., "tests performed", "", "", "", "", "", 
  "", "", "", "", 22.22, 4.822233*^6, 18.206, 37.9, 15.322, 9.72, 36085.843, 
  "", 128.797, 8.08, 14.8, 17.2, "", 2.61, 82.29, 0.931}, 
 {"NZL", "Oceania", "New Zealand", "2021-01-19", 2267., 5., 5.571, 25., 0., 
  0., 470.114, 1.037, 1.155, 5.184, 0., 0., 0.85, "", "", "", "", "", "", "", 
  "", "", "", "", "", 3480., 0.722, 0.002, 624.7, "tests performed", "", "", 
  "", "", "", "", "", "", "", 22.22, 4.822233*^6, 18.206, 37.9, 15.322, 9.72, 
  36085.843, "", 128.797, 8.08, 14.8, 17.2, "", 2.61, 82.29, 0.931}, 
 {"NZL", "Oceania", "New Zealand", "2021-01-20", 2267., 0., 5.571, 25., 0., 
  0., 470.114, 0., 1.155, 5.184, 0., 0., 0.85, "", "", "", "", "", "", "", 
  "", "", 1.472326*^6, 305.32, "", 3447., 0.715, 0.002, 618.7, 
  "tests performed", "", "", "", "", "", "", "", "", "", 22.22, 4.822233*^6, 
  18.206, 37.9, 15.322, 9.72, 36085.843, "", 128.797, 8.08, 14.8, 17.2, "", 
  2.61, 82.29, 0.931}, {"NZL", "Oceania", "New Zealand", "2021-01-21", 2276., 
  9., 4.286, 25., 0., 0., 471.981, 1.866, 0.889, 5.184, 0., 0., 0.86, "", "", 
  "", "", "", "", "", "", "", "", "", "", 3410., 0.707, 0.001, 795.6, 
  "tests performed", "", "", "", "", "", "", "", "", "", 22.22, 4.822233*^6, 
  18.206, 37.9, 15.322, 9.72, 36085.843, "", 128.797, 8.08, 14.8, 17.2, "", 
  2.61, 82.29, 0.931}, {"NZL", "Oceania", "New Zealand", "2021-01-22", 2276., 
  0., 4.286, 25., 0., 0., 471.981, 0., 0.889, 5.184, 0., 0., 0.86, "", "", 
  "", "", "", "", "", "", "", 1.480691*^6, 307.055, "", 3374., 0.7, 0.001, 
  787.2, "tests performed", "", "", "", "", "", "", "", "", "", 22.22, 
  4.822233*^6, 18.206, 37.9, 15.322, 9.72, 36085.843, "", 128.797, 8.08, 
  14.8, 17.2, "", 2.61, 82.29, 0.931}, {"NZL", "Oceania", "New Zealand", 
  "2021-01-23", 2283., 7., 3.857, 25., 0., 0., 473.432, 1.452, 0.8, 5.184, 
  0., 0., 0.87, "", "", "", "", "", "", "", "", "", "", "", "", 3354., 0.696, 
  0.001, 869.6, "tests performed", "", "", "", "", "", "", "", "", "", 22.22, 
  4.822233*^6, 18.206, 37.9, 15.322, 9.72, 36085.843, "", 128.797, 8.08, 
  14.8, 17.2, "", 2.61, 82.29, 0.931}, {"NZL", "Oceania", "New Zealand", 
  "2021-01-24", 2288., 5., 3.714, 25., 0., 0., 474.469, 1.037, 0.77, 5.184, 
  0., 0., 0.87, "", "", "", "", "", "", "", "", "", 1.487234*^6, 308.412, "", 
  3335., 0.692, 0.001, 898., "tests performed", "", "", "", "", "", "", "", 
  "", "", 22.22, 4.822233*^6, 18.206, 37.9, 15.322, 9.72, 36085.843, "", 
  128.797, 8.08, 14.8, 17.2, "", 2.61, 82.29, 0.931}, 
 {"NZL", "Oceania", "New Zealand", "2021-01-25", 2290., 2., 4., 25., 0., 0., 
  474.884, 0.415, 0.829, 5.184, 0., 0., 0.87, "", "", "", "", "", "", "", "", 
  2679., 1.489913*^6, 308.967, 0.556, 3451., 0.716, 0.001, 862.7, 
  "tests performed", "", "", "", "", "", "", "", "", "", 22.22, 4.822233*^6, 
  18.206, 37.9, 15.322, 9.72, 36085.843, "", 128.797, 8.08, 14.8, 17.2, "", 
  2.61, 82.29, 0.931}, {"NZL", "Oceania", "New Zealand", "2021-01-26", 2295., 
  5., 4., 25., 0., 0., 475.921, 1.037, 0.829, 5.184, 0., 0., 0.87, "", "", 
  "", "", "", "", "", "", 3582., 1.493495*^6, 309.71, 0.743, 3493., 0.724, 
  0.001, 873.3, "tests performed", "", "", "", "", "", "", "", "", "", 22.22, 
  4.822233*^6, 18.206, 37.9, 15.322, 9.72, 36085.843, "", 128.797, 8.08, 
  14.8, 17.2, "", 2.61, 82.29, 0.931}, {"NZL", "Oceania", "New Zealand", 
  "2021-01-27", 2299., 4., 4.571, 25., 0., 0., 476.75, 0.829, 0.948, 5.184, 
  0., 0., 0.87, "", "", "", "", "", "", "", "", 10814., 1.504309*^6, 311.953, 
  2.243, 4569., 0.947, 0.001, 999.6, "tests performed", "", "", "", "", "", 
  "", "", "", "", 22.22, 4.822233*^6, 18.206, 37.9, 15.322, 9.72, 36085.843, 
  "", 128.797, 8.08, 14.8, 17.2, "", 2.61, 82.29, 0.931}, 
 {"NZL", "Oceania", "New Zealand", "2021-01-28", 2305., 6., 4.143, 25., 0., 
  0., 477.994, 1.244, 0.859, 5.184, 0., 0., 0.87, "", "", "", "", "", "", "", 
  "", 8307., 1.512616*^6, 313.675, 1.723, 5158., 1.07, 0.001, 1245., 
  "tests performed", "", "", "", "", "", "", "", "", "", 22.22, 4.822233*^6, 
  18.206, 37.9, 15.322, 9.72, 36085.843, "", 128.797, 8.08, 14.8, 17.2, "", 
  2.61, 82.29, 0.931}, {"NZL", "Oceania", "New Zealand", "2021-01-29", 2303., 
  -2., 3.857, 25., 0., 0., 477.58, -0.415, 0.8, 5.184, 0., 0., 0.86, "", "", 
  "", "", "", "", "", "", 6121., 1.518737*^6, 314.945, 1.269, 5435., 1.127, 
  0.001, 1409.1, "tests performed", "", "", "", "", "", "", "", "", "", 
  22.22, 4.822233*^6, 18.206, 37.9, 15.322, 9.72, 36085.843, "", 128.797, 
  8.08, 14.8, 17.2, "", 2.61, 82.29, 0.931}, 
 {"NZL", "Oceania", "New Zealand", "2021-01-30", 2304., 1., 3., 25., 0., 0., 
  477.787, 0.207, 0.622, 5.184, 0., 0., 0.86, "", "", "", "", "", "", "", "", 
  7871., 1.526608*^6, 316.577, 1.632, 6092., 1.263, 0., 2030.7, 
  "tests performed", "", "", "", "", "", "", "", "", "", 22.22, 4.822233*^6, 
  18.206, 37.9, 15.322, 9.72, 36085.843, "", 128.797, 8.08, 14.8, 17.2, "", 
  2.61, 82.29, 0.931}, {"NZL", "Oceania", "New Zealand", "2021-01-31", 2304., 
  0., 2.286, 25., 0., 0., 477.787, 0., 0.474, 5.184, 0., 0., 0.85, "", "", 
  "", "", "", "", "", "", 5667., 1.532275*^6, 317.752, 1.175, 6434., 1.334, 
  0., 2814.5, "tests performed", "", "", "", "", "", "", "", "", "", 22.22, 
  4.822233*^6, 18.206, 37.9, 15.322, 9.72, 36085.843, "", 128.797, 8.08, 
  14.8, 17.2, "", 2.61, 82.29, 0.931}, {"NZL", "Oceania", "New Zealand", 
  "2021-02-01", 2307., 3., 2.429, 25., 0., 0., 478.409, 0.622, 0.504, 5.184, 
  0., 0., 0.86, "", "", "", "", "", "", "", "", 3017., 1.535292*^6, 318.378, 
  0.626, 6483., 1.344, 0., 2669., "tests performed", "", "", "", "", "", "", 
  "", "", "", 22.22, 4.822233*^6, 18.206, 37.9, 15.322, 9.72, 36085.843, "", 
  128.797, 8.08, 14.8, 17.2, "", 2.61, 82.29, 0.931}, 
 {"NZL", "Oceania", "New Zealand", "2021-02-02", 2308., 1., 1.857, 25., 0., 
  0., 478.616, 0.207, 0.385, 5.184, 0., 0., 0.87, "", "", "", "", "", "", "", 
  "", 2302., 1.537594*^6, 318.855, 0.477, 6300., 1.306, 0., 3392.6, 
  "tests performed", "", "", "", "", "", "", "", "", "", 22.22, 4.822233*^6, 
  18.206, 37.9, 15.322, 9.72, 36085.843, "", 128.797, 8.08, 14.8, 17.2, "", 
  2.61, 82.29, 0.931}, {"NZL", "Oceania", "New Zealand", "2021-02-03", 2313., 
  5., 2., 25., 0., 0., 479.653, 1.037, 0.415, 5.184, 0., 0., 0.88, "", "", 
  "", "", "", "", "", "", 4107., 1.541701*^6, 319.707, 0.852, 5342., 1.108, 
  0., 2671., "tests performed", "", "", "", "", "", "", "", "", "", 22.22, 
  4.822233*^6, 18.206, 37.9, 15.322, 9.72, 36085.843, "", 128.797, 8.08, 
  14.8, 17.2, "", 2.61, 82.29, 0.931}, {"NZL", "Oceania", "New Zealand", 
  "2021-02-04", 2315., 2., 1.429, 25., 0., 0., 480.068, 0.415, 0.296, 5.184, 
  0., 0., 0.88, "", "", "", "", "", "", "", "", 5131., 1.546832*^6, 320.771, 
  1.064, 4888., 1.014, 0., 3420.6, "tests performed", "", "", "", "", "", "", 
  "", "", "", 22.22, 4.822233*^6, 18.206, 37.9, 15.322, 9.72, 36085.843, "", 
  128.797, 8.08, 14.8, 17.2, "", 2.61, 82.29, 0.931}, 
 {"NZL", "Oceania", "New Zealand", "2021-02-05", 2315., 0., 1.714, 25., 0., 
  0., 480.068, 0., 0.355, 5.184, 0., 0., 0.89, "", "", "", "", "", "", "", 
  "", 4875., 1.551707*^6, 321.782, 1.011, 4710., 0.977, 0., 2748., 
  "tests performed", "", "", "", "", "", "", "", "", "", 22.22, 4.822233*^6, 
  18.206, 37.9, 15.322, 9.72, 36085.843, "", 128.797, 8.08, 14.8, 17.2, "", 
  2.61, 82.29, 0.931}, {"NZL", "Oceania", "New Zealand", "2021-02-06", 2320., 
  5., 2.286, 25., 0., 0., 481.105, 1.037, 0.474, 5.184, 0., 0., 0.9, "", "", 
  "", "", "", "", "", "", "", "", "", "", 4118., 0.854, 0.001, 1801.4, 
  "tests performed", "", "", "", "", "", "", "", "", "", 22.22, 4.822233*^6, 
  18.206, 37.9, 15.322, 9.72, 36085.843, "", 128.797, 8.08, 14.8, 17.2, "", 
  2.61, 82.29, 0.931}, {"NZL", "Oceania", "New Zealand", "2021-02-07", 2320., 
  0., 2.286, 25., 0., 0., 481.105, 0., 0.474, 5.184, 0., 0., 0.9, "", "", "", 
  "", "", "", "", "", "", "", "", "", 3841., 0.797, 0.001, 1680.2, 
  "tests performed", "", "", "", "", "", "", "", "", "", 22.22, 4.822233*^6, 
  18.206, 37.9, 15.322, 9.72, 36085.843, "", 128.797, 8.08, 14.8, 17.2, "", 
  2.61, 82.29, 0.931}, {"NZL", "Oceania", "New Zealand", "2021-02-08", 2322., 
  2., 2.143, 25., 0., 0., 481.52, 0.415, 0.444, 5.184, 0., 0., 0.92, "", "", 
  "", "", "", "", "", "", "", 1.562891*^6, 324.101, "", 3943., 0.818, 0.001, 
  1839.9, "tests performed", "", "", "", "", "", "", "", "", "", 22.22, 
  4.822233*^6, 18.206, 37.9, 15.322, 9.72, 36085.843, "", 128.797, 8.08, 
  14.8, 17.2, "", 2.61, 82.29, 0.931}, {"NZL", "Oceania", "New Zealand", 
  "2021-02-09", 2324., 2., 2.286, 25., 0., 0., 481.934, 0.415, 0.474, 5.184, 
  0., 0., 0.94, "", "", "", "", "", "", "", "", "", "", "", "", 4128., 0.856, 
  0.001, 1805.8, "tests performed", "", "", "", "", "", "", "", "", "", 
  22.22, 4.822233*^6, 18.206, 37.9, 15.322, 9.72, 36085.843, "", 128.797, 
  8.08, 14.8, 17.2, "", 2.61, 82.29, 0.931}, 
 {"NZL", "Oceania", "New Zealand", "2021-02-10", 2324., 0., 1.571, 25., 0., 
  0., 481.934, 0., 0.326, 5.184, 0., 0., 0.95, "", "", "", "", "", "", "", 
  "", "", "", "", "", 4056., 0.841, 0., 2581.8, "tests performed", "", "", 
  "", "", "", "", "", "", "", 22.22, 4.822233*^6, 18.206, 37.9, 15.322, 9.72, 
  36085.843, "", 128.797, 8.08, 14.8, 17.2, "", 2.61, 82.29, 0.931}, 
 {"NZL", "Oceania", "New Zealand", "2021-02-11", 2326., 2., 1.571, 25., 0., 
  0., 482.349, 0.415, 0.326, 5.184, 0., 0., 0.99, "", "", "", "", "", "", "", 
  "", "", 1.573692*^6, 326.341, "", 3837., 0.796, 0., 2442.4, 
  "tests performed", "", "", "", "", "", "", "", "", "", 22.22, 4.822233*^6, 
  18.206, 37.9, 15.322, 9.72, 36085.843, "", 128.797, 8.08, 14.8, 17.2, "", 
  2.61, 82.29, 0.931}, {"NZL", "Oceania", "New Zealand", "2021-02-12", 2328., 
  2., 1.857, 25., 0., 0., 482.764, 0.415, 0.385, 5.184, 0., 0., 1.02, "", "", 
  "", "", "", "", "", "", 5090., 1.578782*^6, 327.396, 1.056, 3868., 0.802, 
  0., 2082.9, "tests performed", "", "", "", "", "", "", "", "", "", 22.22, 
  4.822233*^6, 18.206, 37.9, 15.322, 9.72, 36085.843, "", 128.797, 8.08, 
  14.8, 17.2, "", 2.61, 82.29, 0.931}, {"NZL", "Oceania", "New Zealand", 
  "2021-02-13", 2330., 2., 1.429, 25., 0., 0., 483.179, 0.415, 0.296, 5.184, 
  0., 0., 1.05, "", "", "", "", "", "", "", "", "", "", "", "", 3909., 0.811, 
  0., 2735.5, "tests performed", "", "", "", "", "", "", "", "", "", 22.22, 
  4.822233*^6, 18.206, 37.9, 15.322, 9.72, 36085.843, "", 128.797, 8.08, 
  14.8, 17.2, "", 2.61, 82.29, 0.931}, {"NZL", "Oceania", "New Zealand", 
  "2021-02-14", 2336., 6., 2.286, 25., 0., 0., 484.423, 1.244, 0.474, 5.184, 
  0., 0., 1.08, "", "", "", "", "", "", "", "", "", 1.586816*^6, 329.062, "", 
  3950., 0.819, 0.001, 1727.9, "tests performed", "", "", "", "", "", "", "", 
  "", "", 22.22, 4.822233*^6, 18.206, 37.9, 15.322, 9.72, 36085.843, "", 
  128.797, 8.08, 14.8, 17.2, "", 2.61, 82.29, 0.931}, 
 {"NZL", "Oceania", "New Zealand", "2021-02-15", 2337., 1., 2.143, 26., 1., 
  0.143, 484.63, 0.207, 0.444, 5.392, 0.207, 0.03, 1.09, "", "", "", "", "", 
  "", "", "", 3133., 1.589949*^6, 329.712, 0.65, 3865., 0.801, 0.001, 1803.5, 
  "tests performed", "", "", "", "", "", "", "", "", "", 62.5, 4.822233*^6, 
  18.206, 37.9, 15.322, 9.72, 36085.843, "", 128.797, 8.08, 14.8, 17.2, "", 
  2.61, 82.29, 0.931}, {"NZL", "Oceania", "New Zealand", "2021-02-16", 2340., 
  3., 2.286, 26., 0., 0.143, 485.252, 0.622, 0.474, 5.392, 0., 0.03, 1.1, "", 
  "", "", "", "", "", "", "", 5821., 1.59577*^6, 330.919, 1.207, 4183., 
  0.867, 0.001, 1829.8, "tests performed", "", "", "", "", "", "", "", "", 
  "", 62.5, 4.822233*^6, 18.206, 37.9, 15.322, 9.72, 36085.843, "", 128.797, 
  8.08, 14.8, 17.2, "", 2.61, 82.29, 0.931}, 
 {"NZL", "Oceania", "New Zealand", "2021-02-17", 2344., 4., 2.857, 26., 0., 
  0.143, 486.082, 0.829, 0.592, 5.392, 0., 0.03, 1.11, "", "", "", "", "", 
  "", "", "", 17441., 1.613211*^6, 334.536, 3.617, 6160., 1.277, 0., 2156.1, 
  "tests performed", "", "", "", "", "", "", "", "", "", 62.5, 4.822233*^6, 
  18.206, 37.9, 15.322, 9.72, 36085.843, "", 128.797, 8.08, 14.8, 17.2, "", 
  2.61, 82.29, 0.931}, {"NZL", "Oceania", "New Zealand", "2021-02-18", 2348., 
  4., 3.143, 26., 0., 0.143, 486.911, 0.829, 0.652, 5.392, 0., 0.03, 1.12, 
  "", "", "", "", "", "", "", "", 16642., 1.629853*^6, 337.987, 3.451, 8023., 
  1.664, 0., 2552.7, "tests performed", "", "", "", "", "", "", "", "", "", 
  39.35, 4.822233*^6, 18.206, 37.9, 15.322, 9.72, 36085.843, "", 128.797, 
  8.08, 14.8, 17.2, "", 2.61, 82.29, 0.931}, 
 {"NZL", "Oceania", "New Zealand", "2021-02-19", 2350., 2., 3.143, 26., 0., 
  0.143, 487.326, 0.415, 0.652, 5.392, 0., 0.03, 1.12, "", "", "", "", "", 
  "", "", "", 10833., 1.640686*^6, 340.234, 2.246, 8843., 1.834, 0., 2813.6, 
  "tests performed", 29., 29., "", "", "", 0., 0., "", "", 39.35, 
  4.822233*^6, 18.206, 37.9, 15.322, 9.72, 36085.843, "", 128.797, 8.08, 
  14.8, 17.2, "", 2.61, 82.29, 0.931}, {"NZL", "Oceania", "New Zealand", 
  "2021-02-20", 2350., 0., 2.857, 26., 0., 0.143, 487.326, 0., 0.592, 5.392, 
  0., 0.03, 1.12, "", "", "", "", "", "", "", "", 10349., 1.651035*^6, 
  342.38, 2.146, 9748., 2.021, 0., 3412., "tests performed", 94., 94., "", 
  65., 65., 0., 0., "", 13., 39.35, 4.822233*^6, 18.206, 37.9, 15.322, 9.72, 
  36085.843, "", 128.797, 8.08, 14.8, 17.2, "", 2.61, 82.29, 0.931}, 
 {"NZL", "Oceania", "New Zealand", "2021-02-21", 2357., 7., 3., 26., 0., 
  0.143, 488.778, 1.452, 0.622, 5.392, 0., 0.03, 1.14, "", "", "", "", "", 
  "", "", "", 7394., 1.658429*^6, 343.913, 1.533, 10230., 2.121, 0., 3410., 
  "tests performed", 162., 162., "", 68., 66., 0., 0., "", 14., 39.35, 
  4.822233*^6, 18.206, 37.9, 15.322, 9.72, 36085.843, "", 128.797, 8.08, 
  14.8, 17.2, "", 2.61, 82.29, 0.931}, {"NZL", "Oceania", "New Zealand", 
  "2021-02-22", 2363., 6., 3.714, 26., 0., 0., 490.022, 1.244, 0.77, 5.392, 
  0., 0., 1.13, "", "", "", "", "", "", "", "", 3892., 1.662321*^6, 344.72, 
  0.807, 10339., 2.144, 0., 2783.8, "tests performed", 610., 610., "", 448., 
  194., 0.01, 0.01, "", 40., 39.35, 4.822233*^6, 18.206, 37.9, 15.322, 9.72, 
  36085.843, "", 128.797, 8.08, 14.8, 17.2, "", 2.61, 82.29, 0.931}, 
 {"NZL", "Oceania", "New Zealand", "2021-02-23", 2365., 2., 3.571, 26., 0., 
  0., 490.437, 0.415, 0.741, 5.392, 0., 0., 1.12, "", "", "", "", "", "", "", 
  "", 4125., 1.666446*^6, 345.576, 0.855, 10097., 2.094, 0., 2827.5, 
  "tests performed", 969., 969., "", 359., 235., 0.02, 0.02, "", 49., 22.22, 
  4.822233*^6, 18.206, 37.9, 15.322, 9.72, 36085.843, "", 128.797, 8.08, 
  14.8, 17.2, "", 2.61, 82.29, 0.931}, {"NZL", "Oceania", "New Zealand", 
  "2021-02-24", 2368., 3., 3.429, 26., 0., 0., 491.059, 0.622, 0.711, 5.392, 
  0., 0., 1.1, "", "", "", "", "", "", "", "", 7836., 1.674282*^6, 347.201, 
  1.625, 8724., 1.809, 0., 2544.2, "tests performed", 1784., 1784., "", 815., 
  351., 0.04, 0.04, "", 73., 22.22, 4.822233*^6, 18.206, 37.9, 15.322, 9.72, 
  36085.843, "", 128.797, 8.08, 14.8, 17.2, "", 2.61, 82.29, 0.931}, 
 {"NZL", "Oceania", "New Zealand", "2021-02-25", 2371., 3., 3.286, 26., 0., 
  0., 491.681, 0.622, 0.681, 5.392, 0., 0., 1.1, "", "", "", "", "", "", "", 
  "", 9269., 1.683551*^6, 349.123, 1.922, 7671., 1.591, 0., 2334.4, 
  "tests performed", 2883., 2883., "", 1099., 476., 0.06, 0.06, "", 99., 
  22.22, 4.822233*^6, 18.206, 37.9, 15.322, 9.72, 36085.843, "", 128.797, 
  8.08, 14.8, 17.2, "", 2.61, 82.29, 0.931}, 
 {"NZL", "Oceania", "New Zealand", "2021-02-26", 2372., 1., 3.143, 26., 0., 
  0., 491.888, 0.207, 0.652, 5.392, 0., 0., 1.09, "", "", "", "", "", "", "", 
  "", 10128., 1.693679*^6, 351.223, 2.1, 7570., 1.57, 0., 2408.5, 
  "tests performed", 4493., 4493., "", 1610., 638., 0.09, 0.09, "", 132., 
  22.22, 4.822233*^6, 18.206, 37.9, 15.322, 9.72, 36085.843, "", 128.797, 
  8.08, 14.8, 17.2, "", 2.61, 82.29, 0.931}, 
 {"NZL", "Oceania", "New Zealand", "2021-02-27", 2376., 4., 3.714, 26., 0., 
  0., 492.718, 0.829, 0.77, 5.392, 0., 0., 1.1, "", "", "", "", "", "", "", 
  "", 7683., 1.701362*^6, 352.816, 1.593, 7190., 1.491, 0.001, 1935.9, 
  "tests performed", 5835., 5835., "", 1342., 820., 0.12, 0.12, "", 170., 
  22.22, 4.822233*^6, 18.206, 37.9, 15.322, 9.72, 36085.843, "", 128.797, 
  8.08, 14.8, 17.2, "", 2.61, 82.29, 0.931}, 
 {"NZL", "Oceania", "New Zealand", "2021-02-28", 2378., 2., 3., 26., 0., 0., 
  493.133, 0.415, 0.622, 5.392, 0., 0., 1.09, "", "", "", "", "", "", "", "", 
  6018., 1.70738*^6, 354.064, 1.248, 6993., 1.45, 0., 2331., 
  "tests performed", 6719., 6719., "", 884., 937., 0.14, 0.14, "", 194., 
  62.5, 4.822233*^6, 18.206, 37.9, 15.322, 9.72, 36085.843, "", 128.797, 
  8.08, 14.8, 17.2, "", 2.61, 82.29, 0.931}, 
 {"NZL", "Oceania", "New Zealand", "2021-03-01", 2382., 4., 2.714, 26., 0., 
  0., 493.962, 0.829, 0.563, 5.392, 0., 0., 1.11, "", "", "", "", "", "", "", 
  "", 4649., 1.712029*^6, 355.028, 0.964, 7101., 1.473, 0., 2616.4, 
  "tests performed", 8129., 8129., "", 1410., 1074., 0.17, 0.17, "", 223., 
  62.5, 4.822233*^6, 18.206, 37.9, 15.322, 9.72, 36085.843, "", 128.797, 
  8.08, 14.8, 17.2, "", 2.61, 82.29, 0.931}, 
 {"NZL", "Oceania", "New Zealand", "2021-03-02", 2384., 2., 2.714, 26., 0., 
  0., 494.377, 0.415, 0.563, 5.392, 0., 0., 1.11, "", "", "", "", "", "", "", 
  "", 8880., 1.720909*^6, 356.87, 1.841, 7780., 1.613, 0., 2866.6, 
  "tests performed", 9621., 9621., "", 1492., 1236., 0.2, 0.2, "", 256., 
  62.5, 4.822233*^6, 18.206, 37.9, 15.322, 9.72, 36085.843, "", 128.797, 
  8.08, 14.8, 17.2, "", 2.61, 82.29, 0.931}, 
 {"NZL", "Oceania", "New Zealand", "2021-03-03", 2389., 5., 3., 26., 0., 0., 
  495.414, 1.037, 0.622, 5.392, 0., 0., 1.12, "", "", "", "", "", "", "", "", 
  16022., 1.736931*^6, 360.192, 3.323, 8950., 1.856, 0., 2983.3, 
  "tests performed", 11604., 11604., "", 1983., 1403., 0.24, 0.24, "", 291., 
  62.5, 4.822233*^6, 18.206, 37.9, 15.322, 9.72, 36085.843, "", 128.797, 
  8.08, 14.8, 17.2, "", 2.61, 82.29, 0.931}, 
 {"NZL", "Oceania", "New Zealand", "2021-03-04", 2389., 0., 2.571, 26., 0., 
  0., 495.414, 0., 0.533, 5.392, 0., 0., 1.13, "", "", "", "", "", "", "", 
  "", 14674., 1.751605*^6, 363.235, 3.043, 9722., 2.016, 0., 3781.4, 
  "tests performed", 13236., 13236., "", 1632., 1479., 0.27, 0.27, "", 307., 
  62.5, 4.822233*^6, 18.206, 37.9, 15.322, 9.72, 36085.843, "", 128.797, 
  8.08, 14.8, 17.2, "", 2.61, 82.29, 0.931}, 
 {"NZL", "Oceania", "New Zealand", "2021-03-05", 2398., 9., 3.714, 26., 0., 
  0., 497.28, 1.866, 0.77, 5.392, 0., 0., 1.15, "", "", "", "", "", "", "", 
  "", 11403., 1.763008*^6, 365.6, 2.365, 9904., 2.054, 0., 2666.7, 
  "tests performed", 14514., 14514., "", 1278., 1432., 0.3, 0.3, "", 297., 
  62.5, 4.822233*^6, 18.206, 37.9, 15.322, 9.72, 36085.843, "", 128.797, 
  8.08, 14.8, 17.2, "", 2.61, 82.29, 0.931}, 
 {"NZL", "Oceania", "New Zealand", "2021-03-06", 2399., 1., 3.286, 26., 0., 
  0., 497.487, 0.207, 0.681, 5.392, 0., 0., 1.13, "", "", "", "", "", "", "", 
  "", 9472., 1.77248*^6, 367.564, 1.964, 10160., 2.107, 0., 3091.9, 
  "tests performed", 15117., 15116., 1., 603., 1326., 0.31, 0.31, 0., 275., 
  62.5, 4.822233*^6, 18.206, 37.9, 15.322, 9.72, 36085.843, "", 128.797, 
  8.08, 14.8, 17.2, "", 2.61, 82.29, 0.931}, 
 {"NZL", "Oceania", "New Zealand", "2021-03-07", 2405., 6., 3.857, 26., 0., 
  0., 498.732, 1.244, 0.8, 5.392, 0., 0., 1.12, "", "", "", "", "", "", "", 
  "", 6733., 1.779213*^6, 368.96, 1.396, 10262., 2.128, 0., 2660.6, 
  "tests performed", 15630., 15629., 1., 513., 1273., 0.32, 0.32, 0., 264., 
  36.57, 4.822233*^6, 18.206, 37.9, 15.322, 9.72, 36085.843, "", 128.797, 
  8.08, 14.8, 17.2, "", 2.61, 82.29, 0.931}, 
 {"NZL", "Oceania", "New Zealand", "2021-03-08", 2409., 4., 3.857, 26., 0., 
  0., 499.561, 0.829, 0.8, 5.392, 0., 0., 1.12, "", "", "", "", "", "", "", 
  "", 3965., 1.783178*^6, 369.783, 0.822, 10164., 2.108, 0., 2635.2, 
  "tests performed", 16702., 16701., 1., 1072., 1225., 0.35, 0.35, 0., 254., 
  36.57, 4.822233*^6, 18.206, 37.9, 15.322, 9.72, 36085.843, "", 128.797, 
  8.08, 14.8, 17.2, "", 2.61, 82.29, 0.931}, 
 {"NZL", "Oceania", "New Zealand", "2021-03-09", 2410., 1., 3.714, 26., 0., 
  0., 499.768, 0.207, 0.77, 5.392, 0., 0., 1.11, "", "", "", "", "", "", "", 
  "", "", "", "", "", 9797., 2.032, 0., 2637.9, "tests performed", 18127., 
  18126., 1., 1425., 1215., 0.38, 0.38, 0., 252., 36.57, 4.822233*^6, 18.206, 
  37.9, 15.322, 9.72, 36085.843, "", 128.797, 8.08, 14.8, 17.2, "", 2.61, 
  82.29, 0.931}, {"NZL", "Oceania", "New Zealand", "2021-03-10", 2416., 6., 
  3.857, 26., 0., 0., 501.013, 1.244, 0.8, 5.392, 0., 0., 1.11, "", "", "", 
  "", "", "", "", "", "", "", "", "", 8409., 1.744, 0., 2180.2, 
  "tests performed", 19442., 19441., 1., 1315., 1120., 0.4, 0.4, 0., 232., 
  36.57, 4.822233*^6, 18.206, 37.9, 15.322, 9.72, 36085.843, "", 128.797, 
  8.08, 14.8, 17.2, "", 2.61, 82.29, 0.931}, 
 {"NZL", "Oceania", "New Zealand", "2021-03-11", 2417., 1., 4., 26., 0., 0., 
  501.22, 0.207, 0.829, 5.392, 0., 0., 1.11, "", "", "", "", "", "", "", "", 
  "", "", "", "", 7213., 1.496, 0.001, 1803.2, "tests performed", 20778., 
  20777., 1., 1336., 1077., 0.43, 0.43, 0., 223., 36.57, 4.822233*^6, 18.206, 
  37.9, 15.322, 9.72, 36085.843, "", 128.797, 8.08, 14.8, 17.2, "", 2.61, 
  82.29, 0.931}, {"NZL", "Oceania", "New Zealand", "2021-03-12", 2422., 5., 
  3.429, 26., 0., 0., 502.257, 1.037, 0.711, 5.392, 0., 0., 1.11, "", "", "", 
  "", "", "", "", "", "", 1.808406*^6, 375.014, "", 6485., 1.345, 0.001, 
  1891.2, "tests performed", 21824., 21821., 3., 1046., 1044., 0.45, 0.45, 
  0., 216., 22.22, 4.822233*^6, 18.206, 37.9, 15.322, 9.72, 36085.843, "", 
  128.797, 8.08, 14.8, 17.2, "", 2.61, 82.29, 0.931}, 
 {"NZL", "Oceania", "New Zealand", "2021-03-13", 2423., 1., 3.429, 26., 0., 
  0., 502.464, 0.207, 0.711, 5.392, 0., 0., 1.11, "", "", "", "", "", "", "", 
  "", "", "", "", "", 5752., 1.193, 0.001, 1677.5, "tests performed", 22579., 
  22572., 7., 755., 1066., 0.47, 0.47, 0., 221., 22.22, 4.822233*^6, 18.206, 
  37.9, 15.322, 9.72, 36085.843, "", 128.797, 8.08, 14.8, 17.2, "", 2.61, 
  82.29, 0.931}, {"NZL", "Oceania", "New Zealand", "2021-03-14", 2430., 7., 
  3.571, 26., 0., 0., 503.916, 1.452, 0.741, 5.392, 0., 0., 1.11, "", "", "", 
  "", "", "", "", "", "", "", "", "", 5410., 1.122, 0.001, 1515., 
  "tests performed", 23169., 23150., 19., 590., 1077., 0.48, 0.48, 0., 223., 
  22.22, 4.822233*^6, 18.206, 37.9, 15.322, 9.72, 36085.843, "", 128.797, 
  8.08, 14.8, 17.2, "", 2.61, 82.29, 0.931}, 
 {"NZL", "Oceania", "New Zealand", "2021-03-15", 2432., 2., 3.286, 26., 0., 
  0., 504.331, 0.415, 0.681, 5.392, 0., 0., 1.11, "", "", "", "", "", "", "", 
  "", "", 1.821426*^6, 377.714, "", 5464., 1.133, 0.001, 1662.8, 
  "tests performed", 25050., 24766., 284., 1881., 1193., 0.52, 0.51, 0.01, 
  247., 22.22, 4.822233*^6, 18.206, 37.9, 15.322, 9.72, 36085.843, "", 
  128.797, 8.08, 14.8, 17.2, "", 2.61, 82.29, 0.931}, 
 {"NZL", "Oceania", "New Zealand", "2021-03-16", 2434., 2., 3.429, 26., 0., 
  0., 504.745, 0.415, 0.711, 5.392, 0., 0., 1.12, "", "", "", "", "", "", "", 
  "", "", "", "", "", 5243., 1.087, 0.001, 1529., "tests performed", 27212., 
  26695., 517., 2162., 1298., 0.56, 0.55, 0.01, 269., 22.22, 4.822233*^6, 
  18.206, 37.9, 15.322, 9.72, 36085.843, "", 128.797, 8.08, 14.8, 17.2, "", 
  2.61, 82.29, 0.931}, {"NZL", "Oceania", "New Zealand", "2021-03-17", 2434., 
  0., 2.571, 26., 0., 0., 504.745, 0., 0.533, 5.392, 0., 0., 1.13, "", "", 
  "", "", "", "", "", "", "", "", "", "", 5022., 1.041, 0.001, 1953.3, 
  "tests performed", 29221., 28340., 881., 2009., 1397., 0.61, 0.59, 0.02, 
  290., 22.22, 4.822233*^6, 18.206, 37.9, 15.322, 9.72, 36085.843, "", 
  128.797, 8.08, 14.8, 17.2, "", 2.61, 82.29, 0.931}, 
 {"NZL", "Oceania", "New Zealand", "2021-03-18", 2444., 10., 3.857, 26., 0., 
  0., 506.819, 2.074, 0.8, 5.392, 0., 0., 1.16, "", "", "", "", "", "", "", 
  "", "", "", "", "", 4802., 0.996, 0.001, 1245., "tests performed", 31285., 
  29934., 1351., 2064., 1501., 0.65, 0.62, 0.03, 311., 22.22, 4.822233*^6, 
  18.206, 37.9, 15.322, 9.72, 36085.843, "", 128.797, 8.08, 14.8, 17.2, "", 
  2.61, 82.29, 0.931}, {"NZL", "Oceania", "New Zealand", "2021-03-19", 2444., 
  0., 3.143, 26., 0., 0., 506.819, 0., 0.652, 5.392, 0., 0., 1.16, "", "", 
  "", "", "", "", "", "", "", 1.840473*^6, 381.664, "", 4581., 0.95, 0.001, 
  1457.5, "tests performed", 33747., 31625., 2122., 2462., 1703., 0.7, 0.66, 
  0.04, 353., 22.22, 4.822233*^6, 18.206, 37.9, 15.322, 9.72, 36085.843, "", 
  128.797, 8.08, 14.8, 17.2, "", 2.61, 82.29, 0.931}, 
 {"NZL", "Oceania", "New Zealand", "2021-03-20", 2453., 9., 4.286, 26., 0., 
  0., 508.685, 1.866, 0.889, 5.392, 0., 0., 1.16, "", "", "", "", "", "", "", 
  "", "", "", "", "", 4536., 0.941, 0.001, 1058.3, "tests performed", 35020., 
  32183., 2837., 1273., 1777., 0.73, 0.67, 0.06, 369., 22.22, 4.822233*^6, 
  18.206, 37.9, 15.322, 9.72, 36085.843, "", 128.797, 8.08, 14.8, 17.2, "", 
  2.61, 82.29, 0.931}, {"NZL", "Oceania", "New Zealand", "2021-03-21", 2462., 
  9., 4.571, 26., 0., 0., 510.552, 1.866, 0.948, 5.392, 0., 0., 1.14, "", "", 
  "", "", "", "", "", "", "", "", "", "", 4492., 0.932, 0.001, 982.7, 
  "tests performed", 36606., 33125., 3481., 1586., 1920., 0.76, 0.69, 0.07, 
  398., 22.22, 4.822233*^6, 18.206, 37.9, 15.322, 9.72, 36085.843, "", 
  128.797, 8.08, 14.8, 17.2, "", 2.61, 82.29, 0.931}, 
 {"NZL", "Oceania", "New Zealand", "2021-03-22", 2462., 0., 4.286, 26., 0., 
  0., 510.552, 0., 0.889, 5.392, 0., 0., 1.12, "", "", "", "", "", "", "", 
  "", "", 1.852557*^6, 384.17, "", 4447., 0.922, 0.001, 1037.6, 
  "tests performed", 38856., 34173., 4683., 2250., 1972., 0.81, 0.71, 0.1, 
  409., 22.22, 4.822233*^6, 18.206, 37.9, 15.322, 9.72, 36085.843, "", 
  128.797, 8.08, 14.8, 17.2, "", 2.61, 82.29, 0.931}, 
 {"NZL", "Oceania", "New Zealand", "2021-03-23", 2470., 8., 5.143, 26., 0., 
  0., 512.211, 1.659, 1.066, 5.392, 0., 0., 1.11, "", "", "", "", "", "", "", 
  "", 2758., 1.855315*^6, 384.742, 0.572, 4161., 0.863, 0.001, 809.1, 
  "tests performed", 41550., 35760., 5790., 2694., 2048., 0.86, 0.74, 0.12, 
  425., 22.22, 4.822233*^6, 18.206, 37.9, 15.322, 9.72, 36085.843, "", 
  128.797, 8.08, 14.8, 17.2, "", 2.61, 82.29, 0.931}, 
 {"NZL", "Oceania", "New Zealand", "2021-03-24", 2476., 6., 6., 26., 0., 0., 
  513.455, 1.244, 1.244, 5.392, 0., 0., 1.08, "", "", "", "", "", "", "", "", 
  "", "", "", "", 4384., 0.909, 0.001, 730.7, "tests performed", 45105., 
  37731., 7374., 3555., 2269., 0.94, 0.78, 0.15, 471., 22.22, 4.822233*^6, 
  18.206, 37.9, 15.322, 9.72, 36085.843, "", 128.797, 8.08, 14.8, 17.2, "", 
  2.61, 82.29, 0.931}, {"NZL", "Oceania", "New Zealand", "2021-03-25", 2479., 
  3., 5., 26., 0., 0., 514.077, 0.622, 1.037, 5.392, 0., 0., 1.06, "", "", 
  "", "", "", "", "", "", "", 1.867966*^6, 387.365, "", 4608., 0.956, 0.001, 
  921.6, "tests performed", 48462., 39557., 8905., 3357., 2454., 1., 0.82, 
  0.18, 509., 22.22, 4.822233*^6, 18.206, 37.9, 15.322, 9.72, 36085.843, "", 
  128.797, 8.08, 14.8, 17.2, "", 2.61, 82.29, 0.931}, 
 {"NZL", "Oceania", "New Zealand", "2021-03-26", 2481., 2., 5.286, 26., 0., 
  0., 514.492, 0.415, 1.096, 5.392, 0., 0., 1.04, "", "", "", "", "", "", "", 
  "", 7120., 1.875086*^6, 388.842, 1.476, 4945., 1.025, 0.001, 935.5, 
  "tests performed", 53122., 42927., 10195., 4660., 2768., 1.1, 0.89, 0.21, 
  574., 22.22, 4.822233*^6, 18.206, 37.9, 15.322, 9.72, 36085.843, "", 
  128.797, 8.08, 14.8, 17.2, "", 2.61, 82.29, 0.931}, 
 {"NZL", "Oceania", "New Zealand", "2021-03-27", 2482., 1., 4.143, 26., 0., 
  0., 514.699, 0.207, 0.859, 5.392, 0., 0., 1.03, "", "", "", "", "", "", "", 
  "", 4921., 1.880007*^6, 389.862, 1.02, 5072., 1.052, 0.001, 1224.2, 
  "tests performed", 55147., 44081., 11066., 2025., 2875., 1.14, 0.91, 0.23, 
  596., 22.22, 4.822233*^6, 18.206, 37.9, 15.322, 9.72, 36085.843, "", 
  128.797, 8.08, 14.8, 17.2, "", 2.61, 82.29, 0.931}, 
 {"NZL", "Oceania", "New Zealand", "2021-03-28", 2493., 11., 4.429, 26., 0., 
  0., 516.98, 2.281, 0.918, 5.392, 0., 0., 1.02, "", "", "", "", "", "", "", 
  "", 4322., 1.884329*^6, 390.759, 0.896, 5114., 1.061, 0.001, 1154.7, 
  "tests performed", 56319., 44766., 11553., 1172., 2816., 1.17, 0.93, 0.24, 
  584., 22.22, 4.822233*^6, 18.206, 37.9, 15.322, 9.72, 36085.843, "", 
  128.797, 8.08, 14.8, 17.2, "", 2.61, 82.29, 0.931}, 
 {"NZL", "Oceania", "New Zealand", "2021-03-29", 2495., 2., 4.714, 26., 0., 
  0., 517.395, 0.415, 0.978, 5.392, 0., 0., 1., "", "", "", "", "", "", "", 
  "", 2750., 1.887079*^6, 391.329, 0.57, 4932., 1.023, 0.001, 1046.2, 
  "tests performed", 61250., 48575., 12675., 4931., 3199., 1.27, 1.01, 0.26, 
  663., 22.22, 4.822233*^6, 18.206, 37.9, 15.322, 9.72, 36085.843, "", 
  128.797, 8.08, 14.8, 17.2, "", 2.61, 82.29, 0.931}, 
 {"NZL", "Oceania", "New Zealand", "2021-03-30", 2497., 2., 3.857, 26., 0., 
  0., 517.81, 0.415, 0.8, 5.392, 0., 0., 0.98, "", "", "", "", "", "", "", 
  "", 3730., 1.890809*^6, 392.102, 0.774, 5071., 1.052, 0.001, 1314.8, 
  "tests performed", 66919., 52745., 14174., 5669., 3624., 1.39, 1.09, 0.29, 
  752., 22.22, 4.822233*^6, 18.206, 37.9, 15.322, 9.72, 36085.843, "", 
  128.797, 8.08, 14.8, 17.2, "", 2.61, 82.29, 0.931}, 
 {"NZL", "Oceania", "New Zealand", "2021-03-31", 2501., 4., 3.571, 26., 0., 
  0., 518.639, 0.829, 0.741, 5.392, 0., 0., 0.97, "", "", "", "", "", "", "", 
  "", 6155., 1.896964*^6, 393.379, 1.276, 5046., 1.046, 0.001, 1413., 
  "tests performed", 73691., 58189., 15502., 6772., 4084., 1.53, 1.21, 0.32, 
  847., 22.22, 4.822233*^6, 18.206, 37.9, 15.322, 9.72, 36085.843, "", 
  128.797, 8.08, 14.8, 17.2, "", 2.61, 82.29, 0.931}, 
 {"NZL", "Oceania", "New Zealand", "2021-04-01", 2501., 0., 3.143, 26., 0., 
  0., 518.639, 0., 0.652, 5.392, 0., 0., 0.96, "", "", "", "", "", "", "", 
  "", 5951., 1.902915*^6, 394.613, 1.234, 4993., 1.035, 0.001, 1588.6, 
  "tests performed", 80136., 63389., 16747., 6445., 4525., 1.66, 1.31, 0.35, 
  938., 22.22, 4.822233*^6, 18.206, 37.9, 15.322, 9.72, 36085.843, "", 
  128.797, 8.08, 14.8, 17.2, "", 2.61, 82.29, 0.931}, 
 {"NZL", "Oceania", "New Zealand", "2021-04-02", 2501., 0., 2.857, 26., 0., 
  0., 518.639, 0., 0.592, 5.392, 0., 0., 0.96, "", "", "", "", "", "", "", 
  "", "", "", "", "", 4479., 0.929, 0.001, 1567.7, "tests performed", 82155., 
  65113., 17042., 2019., 4148., 1.7, 1.35, 0.35, 860., 22.22, 4.822233*^6, 
  18.206, 37.9, 15.322, 9.72, 36085.843, "", 128.797, 8.08, 14.8, 17.2, "", 
  2.61, 82.29, 0.931}, {"NZL", "Oceania", "New Zealand", "2021-04-03", 2501., 
  0., 2.714, 26., 0., 0., 518.639, 0., 0.563, 5.392, 0., 0., 0.98, "", "", 
  "", "", "", "", "", "", "", "", "", "", 4279., 0.887, 0.001, 1576.6, 
  "tests performed", 83902., 66525., 17377., 1747., 4108., 1.74, 1.38, 0.36, 
  852., 22.22, 4.822233*^6, 18.206, 37.9, 15.322, 9.72, 36085.843, "", 
  128.797, 8.08, 14.8, 17.2, "", 2.61, 82.29, 0.931}, 
 {"NZL", "Oceania", "New Zealand", "2021-04-04", 2507., 6., 2., 26., 0., 0., 
  519.884, 1.244, 0.415, 5.392, 0., 0., 1., "", "", "", "", "", "", "", "", 
  "", 1.913487*^6, 396.805, "", 4165., 0.864, 0., 2082.5, "tests performed", 
  84856., 67283., 17573., 954., 4077., 1.76, 1.4, 0.36, 845., 22.22, 
  4.822233*^6, 18.206, 37.9, 15.322, 9.72, 36085.843, "", 128.797, 8.08, 
  14.8, 17.2, "", 2.61, 82.29, 0.931}, {"NZL", "Oceania", "New Zealand", 
  "2021-04-05", 2524., 17., 4.143, 26., 0., 0., 523.409, 3.525, 0.859, 5.392, 
  0., 0., 1.02, "", "", "", "", "", "", "", "", "", "", "", "", 4064., 0.843, 
  0.001, 980.9, "tests performed", 86070., 68206., 17864., 1214., 3546., 
  1.78, 1.41, 0.37, 735., 22.22, 4.822233*^6, 18.206, 37.9, 15.322, 9.72, 
  36085.843, "", 128.797, 8.08, 14.8, 17.2, "", 2.61, 82.29, 0.931}, 
 {"NZL", "Oceania", "New Zealand", "2021-04-06", 2531., 7., 4.857, 26., 0., 
  0., 524.861, 1.452, 1.007, 5.392, 0., 0., 1.04, "", "", "", "", "", "", "", 
  "", "", 1.917574*^6, 397.653, "", 3824., 0.793, 0.001, 787.3, 
  "tests performed", 91027., 71726., 19301., 4957., 3444., 1.89, 1.49, 0.4, 
  714., 22.22, 4.822233*^6, 18.206, 37.9, 15.322, 9.72, 36085.843, "", 
  128.797, 8.08, 14.8, 17.2, "", 2.61, 82.29, 0.931}, 
 {"NZL", "Oceania", "New Zealand", "2021-04-07", 2555., 24., 7.714, 26., 0., 
  0., 529.838, 4.977, 1.6, 5.392, 0., 0., 1.05, "", "", "", "", "", "", "", 
  "", 3392., 1.920966*^6, 398.356, 0.703, 3429., 0.711, 0.002, 444.5, 
  "tests performed", 98289., 76842., 21447., 7262., 3514., 2.04, 1.59, 0.44, 
  729., 22.22, 4.822233*^6, 18.206, 37.9, 15.322, 9.72, 36085.843, "", 
  128.797, 8.08, 14.8, 17.2, "", 2.61, 82.29, 0.931}, 
 {"NZL", "Oceania", "New Zealand", "2021-04-08", 2561., 6., 8.571, 26., 0., 
  0., 531.082, 1.244, 1.777, 5.392, 0., 0., 1.01, "", "", "", "", "", "", "", 
  "", 6647., 1.927613*^6, 399.735, 1.378, 3528., 0.732, 0.002, 411.6, 
  "tests performed", 106518., 83306., 23212., 8229., 3769., 2.21, 1.73, 0.48, 
  782., 22.22, 4.822233*^6, 18.206, 37.9, 15.322, 9.72, 36085.843, "", 
  128.797, 8.08, 14.8, 17.2, "", 2.61, 82.29, 0.931}, 
 {"NZL", "Oceania", "New Zealand", "2021-04-09", 2571., 10., 10., 26., 0., 
  0., 533.155, 2.074, 2.074, 5.392, 0., 0., 0.97, "", "", "", "", "", "", "", 
  "", "", "", "", "", 3754., 0.778, 0.003, 375.4, "tests performed", 113865., 
  88725., 25140., 7347., 4530., 2.36, 1.84, 0.52, 939., 22.22, 4.822233*^6, 
  18.206, 37.9, 15.322, 9.72, 36085.843, "", 128.797, 8.08, 14.8, 17.2, "", 
  2.61, 82.29, 0.931}, {"NZL", "Oceania", "New Zealand", "2021-04-10", 2574., 
  3., 10.429, 26., 0., 0., 533.778, 0.622, 2.163, 5.392, 0., 0., 0.92, "", 
  "", "", "", "", "", "", "", "", 1.937821*^6, 401.851, "", 3980., 0.825, 
  0.003, 381.6, "tests performed", 117821., 91990., 25831., 3956., 4846., 
  2.44, 1.91, 0.54, 1005., 22.22, 4.822233*^6, 18.206, 37.9, 15.322, 9.72, 
  36085.843, "", 128.797, 8.08, 14.8, 17.2, "", 2.61, 82.29, 0.931}, 
 {"NZL", "Oceania", "New Zealand", "2021-04-11", 2583., 9., 10.857, 26., 0., 
  0., 535.644, 1.866, 2.251, 5.392, 0., 0., 0.88, "", "", "", "", "", "", "", 
  "", 4320., 1.942141*^6, 402.747, 0.896, 4093., 0.849, 0.003, 377., 
  "tests performed", 121380., 94468., 26912., 3559., 5218., 2.52, 1.96, 0.56, 
  1082., 22.22, 4.822233*^6, 18.206, 37.9, 15.322, 9.72, 36085.843, "", 
  128.797, 8.08, 14.8, 17.2, "", 2.61, 82.29, 0.931}, 
 {"NZL", "Oceania", "New Zealand", "2021-04-12", 2587., 4., 9., 26., 0., 0., 
  536.473, 0.829, 1.866, 5.392, 0., 0., 0.84, "", "", "", "", "", "", "", "", 
  2742., 1.944883*^6, 403.316, 0.569, 4193., 0.87, 0.002, 465.9, 
  "tests performed", 129139., 100505., 28634., 7759., 6153., 2.68, 2.08, 
  0.59, 1276., 22.22, 4.822233*^6, 18.206, 37.9, 15.322, 9.72, 36085.843, "", 
  128.797, 8.08, 14.8, 17.2, "", 2.61, 82.29, 0.931}, 
 {"NZL", "Oceania", "New Zealand", "2021-04-13", 2589., 2., 8.286, 26., 0., 
  0., 536.888, 0.415, 1.718, 5.392, 0., 0., 0.8, "", "", "", "", "", "", "", 
  "", 3340., 1.948223*^6, 404.008, 0.693, 4378., 0.908, 0.002, 528.4, 
  "tests performed", 137576., 107317., 30259., 8437., 6650., 2.85, 2.23, 
  0.63, 1379., 22.22, 4.822233*^6, 18.206, 37.9, 15.322, 9.72, 36085.843, "", 
  128.797, 8.08, 14.8, 17.2, "", 2.61, 82.29, 0.931}, 
 {"NZL", "Oceania", "New Zealand", "2021-04-14", 2591., 2., 5.143, 26., 0., 
  0., 537.303, 0.415, 1.066, 5.392, 0., 0., 0.78, "", "", "", "", "", "", "", 
  "", 5600., 1.953823*^6, 405.17, 1.161, 4694., 0.973, 0.001, 912.7, 
  "tests performed", 145719., 113939., 31780., 8143., 6776., 3.02, 2.36, 
  0.66, 1405., 22.22, 4.822233*^6, 18.206, 37.9, 15.322, 9.72, 36085.843, "", 
  128.797, 8.08, 14.8, 17.2, "", 2.61, 82.29, 0.931}, 
 {"NZL", "Oceania", "New Zealand", "2021-04-15", 2591., 0., 4.286, 26., 0., 
  0., 537.303, 0., 0.889, 5.392, 0., 0., 0.76, "", "", "", "", "", "", "", 
  "", 5459., 1.959282*^6, 406.302, 1.132, 4524., 0.938, 0.001, 1055.5, 
  "tests performed", 154446., 120825., 33621., 8727., 6847., 3.2, 2.51, 0.7, 
  1420., 22.22, 4.822233*^6, 18.206, 37.9, 15.322, 9.72, 36085.843, "", 
  128.797, 8.08, 14.8, 17.2, "", 2.61, 82.29, 0.931}, 
 {"NZL", "Oceania", "New Zealand", "2021-04-16", 2591., 0., 2.857, 26., 0., 
  0., 537.303, 0., 0.592, 5.392, 0., 0., 0.75, "", "", "", "", "", "", "", 
  "", 4700., 1.963982*^6, 407.276, 0.975, 4466., 0.926, 0.001, 1563.2, 
  "tests performed", 163944., 127705., 36239., 9498., 7154., 3.4, 2.65, 0.75, 
  1484., 22.22, 4.822233*^6, 18.206, 37.9, 15.322, 9.72, 36085.843, "", 
  128.797, 8.08, 14.8, 17.2, "", 2.61, 82.29, 0.931}, 
 {"NZL", "Oceania", "New Zealand", "2021-04-17", 2595., 4., 3., 26., 0., 0., 
  538.132, 0.829, 0.622, 5.392, 0., 0., 0.74, "", "", "", "", "", "", "", "", 
  "", "", "", "", 4250., 0.881, 0.001, 1416.7, "tests performed", 168983., 
  131618., 37365., 5039., 7309., 3.5, 2.73, 0.77, 1516., 22.22, 4.822233*^6, 
  18.206, 37.9, 15.322, 9.72, 36085.843, "", 128.797, 8.08, 14.8, 17.2, "", 
  2.61, 82.29, 0.931}, {"NZL", "Oceania", "New Zealand", "2021-04-18", 2596., 
  1., 1.857, 26., 0., 0., 538.34, 0.207, 0.385, 5.392, 0., 0., 0.74, "", "", 
  "", "", "", "", "", "", "", "", "", "", 4146., 0.86, 0., 2232.6, 
  "tests performed", 171047., 133095., 37952., 2064., 7095., 3.55, 2.76, 
  0.79, 1471., 22.22, 4.822233*^6, 18.206, 37.9, 15.322, 9.72, 36085.843, "", 
  128.797, 8.08, 14.8, 17.2, "", 2.61, 82.29, 0.931}, 
 {"NZL", "Oceania", "New Zealand", "2021-04-19", 2597., 1., 1.429, 26., 0., 
  0., 538.547, 0.207, 0.296, 5.392, 0., 0., 0.74, "", "", "", "", "", "", "", 
  "", "", 1.974755*^6, 409.51, "", 4267., 0.885, 0., 2986., 
  "tests performed", 178178., 138189., 39989., 7131., 7006., 3.69, 2.87, 
  0.83, 1453., 22.22, 4.822233*^6, 18.206, 37.9, 15.322, 9.72, 36085.843, "", 
  128.797, 8.08, 14.8, 17.2, "", 2.61, 82.29, 0.931}, 
 {"NZL", "Oceania", "New Zealand", "2021-04-20", 2599., 2., 1.429, 26., 0., 
  0., 538.962, 0.415, 0.296, 5.392, 0., 0., 0.75, "", "", "", "", "", "", "", 
  "", 3256., 1.978011*^6, 410.186, 0.675, 4255., 0.882, 0., 2977.6, 
  "tests performed", 187246., 144272., 42974., 9068., 7096., 3.88, 2.99, 
  0.89, 1472., 22.22, 4.822233*^6, 18.206, 37.9, 15.322, 9.72, 36085.843, "", 
  128.797, 8.08, 14.8, 17.2, "", 2.61, 82.29, 0.931}, 
 {"NZL", "Oceania", "New Zealand", "2021-04-21", 2600., 1., 1.286, 26., 0., 
  0., 539.169, 0.207, 0.267, 5.392, 0., 0., 0.76, "", "", "", "", "", "", "", 
  "", 4773., 1.982784*^6, 411.175, 0.99, 4137., 0.858, 0., 3217., 
  "tests performed", 197420., 151022., 46398., 10174., 7386., 4.09, 3.13, 
  0.96, 1532., 22.22, 4.822233*^6, 18.206, 37.9, 15.322, 9.72, 36085.843, "", 
  128.797, 8.08, 14.8, 17.2, "", 2.61, 82.29, 0.931}, 
 {"NZL", "Oceania", "New Zealand", "2021-04-22", 2600., 0., 1.286, 26., 0., 
  0., 539.169, 0., 0.267, 5.392, 0., 0., 0.79, "", "", "", "", "", "", "", 
  "", 5174., 1.987958*^6, 412.248, 1.073, 4097., 0.85, 0., 3185.8, 
  "tests performed", 207806., 157538., 50268., 10386., 7623., 4.31, 3.27, 
  1.04, 1581., 22.22, 4.822233*^6, 18.206, 37.9, 15.322, 9.72, 36085.843, "", 
  128.797, 8.08, 14.8, 17.2, "", 2.61, 82.29, 0.931}, 
 {"NZL", "Oceania", "New Zealand", "2021-04-23", 2600., 0., 1.286, 26., 0., 
  0., 539.169, 0., 0.267, 5.392, 0., 0., 0.82, "", "", "", "", "", "", "", 
  "", 4749., 1.992707*^6, 413.233, 0.985, 4104., 0.851, 0., 3191.3, 
  "tests performed", 219502., 165689., 53813., 11696., 7937., 4.55, 3.44, 
  1.12, 1646., 22.22, 4.822233*^6, 18.206, 37.9, 15.322, 9.72, 36085.843, "", 
  128.797, 8.08, 14.8, 17.2, "", 2.61, 82.29, 0.931}, 
 {"NZL", "Oceania", "New Zealand", "2021-04-24", 2601., 1., 0.857, 26., 0., 
  0., 539.377, 0.207, 0.178, 5.392, 0., 0., 0.86, "", "", "", "", "", "", "", 
  "", 4512., 1.997219*^6, 414.169, 0.936, 4235., 0.878, 0., 4941.7, 
  "tests performed", 224111., 168922., 55189., 4609., 7875., 4.65, 3.5, 1.14, 
  1633., 22.22, 4.822233*^6, 18.206, 37.9, 15.322, 9.72, 36085.843, "", 
  128.797, 8.08, 14.8, 17.2, "", 2.61, 82.29, 0.931}, 
 {"NZL", "Oceania", "New Zealand", "2021-04-25", 2601., 0., 0.714, 26., 0., 
  0., 539.377, 0., 0.148, 5.392, 0., 0., 0.91, "", "", "", "", "", "", "", 
  "", 3623., 2.000842*^6, 414.92, 0.751, 4240., 0.879, 0., 5938.4, 
  "tests performed", 226491., 170395., 56096., 2380., 7921., 4.7, 3.53, 1.16, 
  1643., 22.22, 4.822233*^6, 18.206, 37.9, 15.322, 9.72, 36085.843, "", 
  128.797, 8.08, 14.8, 17.2, "", 2.61, 82.29, 0.931}, 
 {"NZL", "Oceania", "New Zealand", "2021-04-26", 2609., 8., 1.714, 26., 0., 
  0., 541.036, 1.659, 0.355, 5.392, 0., 0., 0.97, "", "", "", "", "", "", "", 
  "", "", "", "", "", 4011., 0.832, 0., 2340.1, "tests performed", 228739., 
  171782., 56957., 2248., 7223., 4.74, 3.56, 1.18, 1498., 22.22, 4.822233*^6, 
  18.206, 37.9, 15.322, 9.72, 36085.843, "", 128.797, 8.08, 14.8, 17.2, "", 
  2.61, 82.29, 0.931}, {"NZL", "Oceania", "New Zealand", "2021-04-27", 2609., 
  0., 1.429, 26., 0., 0., 541.036, 0., 0.296, 5.392, 0., 0., 0.98, "", "", 
  "", "", "", "", "", "", "", 2.004818*^6, 415.745, "", 3830., 0.794, 0., 
  2680.2, "tests performed", 238773., 178611., 60162., 10034., 7361., 4.95, 
  3.7, 1.25, 1526., 22.22, 4.822233*^6, 18.206, 37.9, 15.322, 9.72, 
  36085.843, "", 128.797, 8.08, 14.8, 17.2, "", 2.61, 82.29, 0.931}, 
 {"NZL", "Oceania", "New Zealand", "2021-04-28", 2613., 4., 1.857, 26., 0., 
  0., 541.865, 0.829, 0.385, 5.392, 0., 0., 1., "", "", "", "", "", "", "", 
  "", 3381., 2.008199*^6, 416.446, 0.701, 3631., 0.753, 0.001, 1955.3, 
  "tests performed", 249735., 185915., 63820., 10962., 7474., 5.18, 3.86, 
  1.32, 1550., 22.22, 4.822233*^6, 18.206, 37.9, 15.322, 9.72, 36085.843, "", 
  128.797, 8.08, 14.8, 17.2, "", 2.61, 82.29, 0.931}, 
 {"NZL", "Oceania", "New Zealand", "2021-04-29", 2613., 0., 1.857, 26., 0., 
  0., 541.865, 0., 0.385, 5.392, 0., 0., 1.01, "", "", "", "", "", "", "", 
  "", 5340., 2.013539*^6, 417.553, 1.107, 3654., 0.758, 0.001, 1967.7, 
  "tests performed", 262204., 193430., 68774., 12469., 7771., 5.44, 4.01, 
  1.43, 1611., 22.22, 4.822233*^6, 18.206, 37.9, 15.322, 9.72, 36085.843, "", 
  128.797, 8.08, 14.8, 17.2, "", 2.61, 82.29, 0.931}, 
 {"NZL", "Oceania", "New Zealand", "2021-04-30", 2613., 0., 1.857, 26., 0., 
  0., 541.865, 0., 0.385, 5.392, 0., 0., 1.03, "", "", "", "", "", "", "", 
  "", 5306., 2.018845*^6, 418.654, 1.1, 3734., 0.774, 0., 2010.8, 
  "tests performed", 275583., 201797., 73786., 13379., 8012., 5.71, 4.18, 
  1.53, 1661., 22.22, 4.822233*^6, 18.206, 37.9, 15.322, 9.72, 36085.843, "", 
  128.797, 8.08, 14.8, 17.2, "", 2.61, 82.29, 0.931}, 
 {"NZL", "Oceania", "New Zealand", "2021-05-01", 2618., 5., 2.429, 26., 0., 
  0., 542.902, 1.037, 0.504, 5.392, 0., 0., 1.06, "", "", "", "", "", "", "", 
  "", "", "", "", "", 3668., 0.761, 0.001, 1510.1, "tests performed", 
  281058., 205283., 75775., 5475., 8135., 5.83, 4.26, 1.57, 1687., 22.22, 
  4.822233*^6, 18.206, 37.9, 15.322, 9.72, 36085.843, "", 128.797, 8.08, 
  14.8, 17.2, "", 2.61, 82.29, 0.931}, {"NZL", "Oceania", "New Zealand", 
  "2021-05-02", 2622., 4., 3., 26., 0., 0., 543.732, 0.829, 0.622, 5.392, 0., 
  0., 1.07, "", "", "", "", "", "", "", "", "", 2.026948*^6, 420.334, "", 
  3729., 0.773, 0.001, 1243., "tests performed", 284595., 206902., 77693., 
  3537., 8301., 5.9, 4.29, 1.61, 1721., 22.22, 4.822233*^6, 18.206, 37.9, 
  15.322, 9.72, 36085.843, "", 128.797, 8.08, 14.8, 17.2, "", 2.61, 82.29, 
  0.931}, {"NZL", "Oceania", "New Zealand", "2021-05-03", 2623., 1., 2., 26., 
  0., 0., 543.939, 0.207, 0.415, 5.392, 0., 0., 1.07, "", "", "", "", "", "", 
  "", "", 2248., 2.029196*^6, 420.8, 0.466, 3767., 0.781, 0.001, 1883.5, 
  "tests performed", 295328., 213153., 82175., 10733., 9513., 6.12, 4.42, 
  1.7, 1973., 22.22, 4.822233*^6, 18.206, 37.9, 15.322, 9.72, 36085.843, "", 
  128.797, 8.08, 14.8, 17.2, "", 2.61, 82.29, 0.931}, 
 {"NZL", "Oceania", "New Zealand", "2021-05-04", 2629., 6., 2.857, 26., 0., 
  0., 545.183, 1.244, 0.592, 5.392, 0., 0., 1.08, "", "", "", "", "", "", "", 
  "", 2729., 2.031925*^6, 421.366, 0.566, 3872., 0.803, 0.001, 1355.3, 
  "tests performed", 308938., 221468., 87470., 13610., 10024., 6.41, 4.59, 
  1.81, 2079., 22.22, 4.822233*^6, 18.206, 37.9, 15.322, 9.72, 36085.843, "", 
  128.797, 8.08, 14.8, 17.2, "", 2.61, 82.29, 0.931}, 
 {"NZL", "Oceania", "New Zealand", "2021-05-05", 2633., 4., 2.857, 26., 0., 
  0., 546.013, 0.829, 0.592, 5.392, 0., 0., 1.07, "", "", "", "", "", "", "", 
  "", 5424., 2.037349*^6, 422.491, 1.125, 4164., 0.864, 0.001, 1457.5, 
  "tests performed", 323675., 230656., 93019., 14737., 10563., 6.71, 4.78, 
  1.93, 2190., 22.22, 4.822233*^6, 18.206, 37.9, 15.322, 9.72, 36085.843, "", 
  128.797, 8.08, 14.8, 17.2, "", 2.61, 82.29, 0.931}, 
 {"NZL", "Oceania", "New Zealand", "2021-05-06", 2634., 1., 3., 26., 0., 0., 
  546.22, 0.207, 0.622, 5.392, 0., 0., 1.06, "", "", "", "", "", "", "", "", 
  "", "", "", "", 4085., 0.847, 0.001, 1361.7, "tests performed", 338705., 
  239859., 98846., 15030., 10929., 7.02, 4.97, 2.05, 2266., 22.22, 
  4.822233*^6, 18.206, 37.9, 15.322, 9.72, 36085.843, "", 128.797, 8.08, 
  14.8, 17.2, "", 2.61, 82.29, 0.931}, {"NZL", "Oceania", "New Zealand", 
  "2021-05-07", 2634., 0., 3., 26., 0., 0., 546.22, 0., 0.622, 5.392, 0., 0., 
  1.06, "", "", "", "", "", "", "", "", "", 2.046919*^6, 424.475, "", 4011., 
  0.832, 0.001, 1337., "tests performed", 355553., 249981., 105572., 16848., 
  11424., 7.37, 5.18, 2.19, 2369., 22.22, 4.822233*^6, 18.206, 37.9, 15.322, 
  9.72, 36085.843, "", 128.797, 8.08, 14.8, 17.2, "", 2.61, 82.29, 0.931}, 
 {"NZL", "Oceania", "New Zealand", "2021-05-08", 2642., 8., 3.429, 26., 0., 
  0., 547.879, 1.659, 0.711, 5.392, 0., 0., 1.06, "", "", "", "", "", "", "", 
  "", 4684., 2.051603*^6, 425.447, 0.971, 4101., 0.85, 0.001, 1196., 
  "tests performed", 362723., 254339., 108384., 7170., 11666., 7.52, 5.27, 
  2.25, 2419., 22.22, 4.822233*^6, 18.206, 37.9, 15.322, 9.72, 36085.843, "", 
  128.797, 8.08, 14.8, 17.2, "", 2.61, 82.29, 0.931}, 
 {"NZL", "Oceania", "New Zealand", "2021-05-09", 2644., 2., 3.143, 26., 0., 
  0., 548.294, 0.415, 0.652, 5.392, 0., 0., 1.03, "", "", "", "", "", "", "", 
  "", 3048., 2.054651*^6, 426.079, 0.632, 3958., 0.821, 0.001, 1259.3, 
  "tests performed", 366062., 256063., 109999., 3339., 11638., 7.59, 5.31, 
  2.28, 2413., 22.22, 4.822233*^6, 18.206, 37.9, 15.322, 9.72, 36085.843, "", 
  128.797, 8.08, 14.8, 17.2, "", 2.61, 82.29, 0.931}, 
 {"NZL", "Oceania", "New Zealand", "2021-05-10", 2644., 0., 3., 26., 0., 0., 
  548.294, 0., 0.622, 5.392, 0., 0., 1.01, "", "", "", "", "", "", "", "", 
  2336., 2.056987*^6, 426.563, 0.484, 3970., 0.823, 0.001, 1323.3, 
  "tests performed", 378039., 262931., 115108., 11977., 11816., 7.84, 5.45, 
  2.39, 2450., 22.22, 4.822233*^6, 18.206, 37.9, 15.322, 9.72, 36085.843, "", 
  128.797, 8.08, 14.8, 17.2, "", 2.61, 82.29, 0.931}, 
 {"NZL", "Oceania", "New Zealand", "2021-05-11", 2643., -1., 2., 26., 0., 0., 
  548.086, -0.207, 0.415, 5.392, 0., 0., 1.01, "", "", "", "", "", "", "", 
  "", 2740., 2.059727*^6, 427.131, 0.568, 3972., 0.824, 0.001, 1986., 
  "tests performed", 393128., 272131., 120997., 15089., 12027., 8.15, 5.64, 
  2.51, 2494., 22.22, 4.822233*^6, 18.206, 37.9, 15.322, 9.72, 36085.843, "", 
  128.797, 8.08, 14.8, 17.2, "", 2.61, 82.29, 0.931}, 
 {"NZL", "Oceania", "New Zealand", "2021-05-12", 2644., 1., 1.571, 26., 0., 
  0., 548.294, 0.207, 0.326, 5.392, 0., 0., 1., "", "", "", "", "", "", "", 
  "", 5183., 2.06491*^6, 428.206, 1.075, 3937., 0.816, 0., 2506., 
  "tests performed", 408270., 281576., 126694., 15142., 12085., 8.47, 5.84, 
  2.63, 2506., 22.22, 4.822233*^6, 18.206, 37.9, 15.322, 9.72, 36085.843, "", 
  128.797, 8.08, 14.8, 17.2, "", 2.61, 82.29, 0.931}, 
 {"NZL", "Oceania", "New Zealand", "2021-05-13", 2645., 1., 1.571, 26., 0., 
  0., 548.501, 0.207, 0.326, 5.392, 0., 0., 1., "", "", "", "", "", "", "", 
  "", 4902., 2.069812*^6, 429.223, 1.017, 3954., 0.82, 0., 2516.9, 
  "tests performed", 423932., 291250., 132682., 15662., 12175., 8.79, 6.04, 
  2.75, 2525., 22.22, 4.822233*^6, 18.206, 37.9, 15.322, 9.72, 36085.843, "", 
  128.797, 8.08, 14.8, 17.2, "", 2.61, 82.29, 0.931}, 
 {"NZL", "Oceania", "New Zealand", "2021-05-14", 2645., 0., 1.571, 26., 0., 
  0., 548.501, 0., 0.326, 5.392, 0., 0., 1., "", "", "", "", "", "", "", "", 
  3710., 2.073522*^6, 429.992, 0.769, 3800., 0.788, 0., 2418.8, 
  "tests performed", 439981., 300205., 139776., 16049., 12061., 9.12, 6.23, 
  2.9, 2501., 22.22, 4.822233*^6, 18.206, 37.9, 15.322, 9.72, 36085.843, "", 
  128.797, 8.08, 14.8, 17.2, "", 2.61, 82.29, 0.931}, 
 {"NZL", "Oceania", "New Zealand", "2021-05-15", 2646., 1., 0.571, 26., 0., 
  0., 548.708, 0.207, 0.118, 5.392, 0., 0., 1., "", "", "", "", "", "", "", 
  "", "", "", "", "", 3619., 0.75, 0., 6338., "tests performed", 446202., 
  303616., 142586., 6221., 11926., 9.25, 6.3, 2.96, 2473., 22.22, 
  4.822233*^6, 18.206, 37.9, 15.322, 9.72, 36085.843, "", 128.797, 8.08, 
  14.8, 17.2, "", 2.61, 82.29, 0.931}, {"NZL", "Oceania", "New Zealand", 
  "2021-05-16", 2651., 5., 1., 26., 0., 0., 549.745, 1.037, 0.207, 5.392, 0., 
  0., 1.02, "", "", "", "", "", "", "", "", "", 2.080353*^6, 431.409, "", 
  3672., 0.761, 0., 3672., "tests performed", 450406., 306016., 144390., 
  4204., 12049., 9.34, 6.35, 2.99, 2499., 22.22, 4.822233*^6, 18.206, 37.9, 
  15.322, 9.72, 36085.843, "", 128.797, 8.08, 14.8, 17.2, "", 2.61, 82.29, 
  0.931}, {"NZL", "Oceania", "New Zealand", "2021-05-17", 2653., 2., 1.286, 
  26., 0., 0., 550.16, 0.415, 0.267, 5.392, 0., 0., 1.01, "", "", "", "", "", 
  "", "", "", 2217., 2.08257*^6, 431.868, 0.46, 3655., 0.758, 0., 2842.1, 
  "tests performed", 461404., 313266., 148138., 10998., 11909., 9.57, 6.5, 
  3.07, 2470., 22.22, 4.822233*^6, 18.206, 37.9, 15.322, 9.72, 36085.843, "", 
  128.797, 8.08, 14.8, 17.2, "", 2.61, 82.29, 0.931}, 
 {"NZL", "Oceania", "New Zealand", "2021-05-18", 2658., 5., 2.143, 26., 0., 
  0., 551.197, 1.037, 0.444, 5.392, 0., 0., 0.99, "", "", "", "", "", "", "", 
  "", 2728., 2.085298*^6, 432.434, 0.566, 3653., 0.758, 0.001, 1704.6, 
  "tests performed", 476053., 322507., 153546., 14649., 11846., 9.87, 6.69, 
  3.18, 2457., 22.22, 4.822233*^6, 18.206, 37.9, 15.322, 9.72, 36085.843, "", 
  128.797, 8.08, 14.8, 17.2, "", 2.61, 82.29, 0.931}, 
 {"NZL", "Oceania", "New Zealand", "2021-05-19", 2659., 1., 2.143, 26., 0., 
  0., 551.404, 0.207, 0.444, 5.392, 0., 0., 0.95, "", "", "", "", "", "", "", 
  "", 5324., 2.090622*^6, 433.538, 1.104, 3673., 0.762, 0.001, 1714., 
  "tests performed", 491454., 331527., 159927., 15401., 11883., 10.19, 6.87, 
  3.32, 2464., 22.22, 4.822233*^6, 18.206, 37.9, 15.322, 9.72, 36085.843, "", 
  128.797, 8.08, 14.8, 17.2, "", 2.61, 82.29, 0.931}, 
 {"NZL", "Oceania", "New Zealand", "2021-05-20", 2662., 3., 2.429, 26., 0., 
  0., 552.026, 0.622, 0.504, 5.392, 0., 0., 0.93, "", "", "", "", "", "", "", 
  "", 4799., 2.095421*^6, 434.533, 0.995, 3658., 0.759, 0.001, 1506., 
  "tests performed", 506875., 340222., 166653., 15421., 11849., 10.51, 7.06, 
  3.46, 2457., 22.22, 4.822233*^6, 18.206, 37.9, 15.322, 9.72, 36085.843, "", 
  128.797, 8.08, 14.8, 17.2, "", 2.61, 82.29, 0.931}, 
 {"NZL", "Oceania", "New Zealand", "2021-05-21", 2662., 0., 2.429, 26., 0., 
  0., 552.026, 0., 0.504, 5.392, 0., 0., 0.89, "", "", "", "", "", "", "", 
  "", 4747., 2.100168*^6, 435.518, 0.984, 3807., 0.789, 0.001, 1567.3, 
  "tests performed", 522381., 348447., 173934., 15506., 11771., 10.83, 7.23, 
  3.61, 2441., 22.22, 4.822233*^6, 18.206, 37.9, 15.322, 9.72, 36085.843, "", 
  128.797, 8.08, 14.8, 17.2, "", 2.61, 82.29, 0.931}, 
 {"NZL", "Oceania", "New Zealand", "2021-05-22", 2668., 6., 3.143, 26., 0., 
  0., 553.271, 1.244, 0.652, 5.392, 0., 0., 0.86, "", "", "", "", "", "", "", 
  "", "", "", "", "", 3805., 0.789, 0.001, 1210.6, "tests performed", 
  530324., 352827., 177497., 7943., 12017., 11., 7.32, 3.68, 2492., 22.22, 
  4.822233*^6, 18.206, 37.9, 15.322, 9.72, 36085.843, "", 128.797, 8.08, 
  14.8, 17.2, "", 2.61, 82.29, 0.931}, {"NZL", "Oceania", "New Zealand", 
  "2021-05-23", 2668., 0., 2.429, 26., 0., 0., 553.271, 0., 0.504, 5.392, 0., 
  0., 0.81, "", "", "", "", "", "", "", "", "", 2.106971*^6, 436.928, "", 
  3803., 0.789, 0.001, 1565.7, "tests performed", 534122., 355088., 179034., 
  3798., 11959., 11.08, 7.36, 3.71, 2480., 22.22, 4.822233*^6, 18.206, 37.9, 
  15.322, 9.72, 36085.843, "", 128.797, 8.08, 14.8, 17.2, "", 2.61, 82.29, 
  0.931}, {"NZL", "Oceania", "New Zealand", "2021-05-24", 2669., 1., 2.286, 
  26., 0., 0., 553.478, 0.207, 0.474, 5.392, 0., 0., 0.76, "", "", "", "", 
  "", "", "", "", 1981., 2.108952*^6, 437.339, 0.411, 3769., 0.782, 0.001, 
  1648.7, "tests performed", 546894., 362241., 184653., 12772., 12213., 
  11.34, 7.51, 3.83, 2533., 22.22, 4.822233*^6, 18.206, 37.9, 15.322, 9.72, 
  36085.843, "", 128.797, 8.08, 14.8, 17.2, "", 2.61, 82.29, 0.931}, 
 {"NZL", "Oceania", "New Zealand", "2021-05-25", 2669., 0., 1.571, 26., 0., 
  0., 553.478, 0., 0.326, 5.392, 0., 0., 0.73, "", "", "", "", "", "", "", 
  "", 2950., 2.111902*^6, 437.951, 0.612, 3801., 0.788, 0., 2419.5, 
  "tests performed", 564086., 372014., 192072., 17192., 12576., 11.7, 7.71, 
  3.98, 2608., 22.22, 4.822233*^6, 18.206, 37.9, 15.322, 9.72, 36085.843, "", 
  128.797, 8.08, 14.8, 17.2, "", 2.61, 82.29, 0.931}, 
 {"NZL", "Oceania", "New Zealand", "2021-05-26", 2670., 1., 1.571, 26., 0., 
  0., 553.685, 0.207, 0.326, 5.392, 0., 0., 0.7, "", "", "", "", "", "", "", 
  "", 4778., 2.11668*^6, 438.942, 0.991, 3723., 0.772, 0., 2369.8, 
  "tests performed", 582724., 382926., 199798., 18638., 13039., 12.08, 7.94, 
  4.14, 2704., 22.22, 4.822233*^6, 18.206, 37.9, 15.322, 9.72, 36085.843, "", 
  128.797, 8.08, 14.8, 17.2, "", 2.61, 82.29, 0.931}, 
 {"NZL", "Oceania", "New Zealand", "2021-05-27", 2670., 0., 1.143, 26., 0., 
  0., 553.685, 0., 0.237, 5.392, 0., 0., 0.68, "", "", "", "", "", "", "", 
  "", 4996., 2.121676*^6, 439.978, 1.036, 3751., 0.778, 0., 3281.7, 
  "tests performed", 599506., 392727., 206779., 16782., 13233., 12.43, 8.14, 
  4.29, 2744., 22.22, 4.822233*^6, 18.206, 37.9, 15.322, 9.72, 36085.843, "", 
  128.797, 8.08, 14.8, 17.2, "", 2.61, 82.29, 0.931}, 
 {"NZL", "Oceania", "New Zealand", "2021-05-28", 2670., 0., 1.143, 26., 0., 
  0., 553.685, 0., 0.237, 5.392, 0., 0., 0.67, "", "", "", "", "", "", "", 
  "", 5131., 2.126807*^6, 441.042, 1.064, 3806., 0.789, 0., 3329.8, 
  "tests performed", 619556., 403215., 216341., 20050., 13882., 12.85, 8.36, 
  4.49, 2879., 22.22, 4.822233*^6, 18.206, 37.9, 15.322, 9.72, 36085.843, "", 
  128.797, 8.08, 14.8, 17.2, "", 2.61, 82.29, 0.931}, 
 {"NZL", "Oceania", "New Zealand", "2021-05-29", 2672., 2., 0.571, 26., 0., 
  0., 554.1, 0.415, 0.118, 5.392, 0., 0., 0.65, "", "", "", "", "", "", "", 
  "", "", "", "", "", 4077., 0.845, 0., 7140.1, "tests performed", 629697., 
  409075., 220622., 10141., 14196., 13.06, 8.48, 4.58, 2944., 22.22, 
  4.822233*^6, 18.206, 37.9, 15.322, 9.72, 36085.843, "", 128.797, 8.08, 
  14.8, 17.2, "", 2.61, 82.29, 0.931}, {"NZL", "Oceania", "New Zealand", 
  "2021-05-30", 2673., 1., 0.714, 26., 0., 0., 554.308, 0.207, 0.148, 5.392, 
  0., 0., 0.63, "", "", "", "", "", "", "", "", "", 2.137414*^6, 443.242, "", 
  4349., 0.902, 0., 6091., "tests performed", 634887., 412389., 222498., 
  5190., 14395., 13.17, 8.55, 4.61, 2985., 22.22, 4.822233*^6, 18.206, 37.9, 
  15.322, 9.72, 36085.843, "", 128.797, 8.08, 14.8, 17.2, "", 2.61, 82.29, 
  0.931}, {"NZL", "Oceania", "New Zealand", "2021-05-31", 2673., 0., 0.571, 
  26., 0., 0., 554.308, 0., 0.118, 5.392, 0., 0., 0.61, "", "", "", "", "", 
  "", "", "", 2925., 2.140339*^6, 443.848, 0.607, 4484., 0.93, 0., 7852.9, 
  "tests performed", 648934., 420984., 227950., 14047., 14577., 13.46, 8.73, 
  4.73, 3023., 22.22, 4.822233*^6, 18.206, 37.9, 15.322, 9.72, 36085.843, "", 
  128.797, 8.08, 14.8, 17.2, "", 2.61, 82.29, 0.931}, 
 {"NZL", "Oceania", "New Zealand", "2021-06-01", 2679., 6., 1.429, 26., 0., 
  0., 555.552, 1.244, 0.296, 5.392, 0., 0., 0.6, "", "", "", "", "", "", "", 
  "", 3056., 2.143395*^6, 444.482, 0.634, 4499., 0.933, 0., 3148.4, 
  "tests performed", 668115., 432509., 235606., 19181., 14861., 13.85, 8.97, 
  4.89, 3082., "", 4.822233*^6, 18.206, 37.9, 15.322, 9.72, 36085.843, "", 
  128.797, 8.08, 14.8, 17.2, "", 2.61, 82.29, 0.931}, 
 {"NZL", "Oceania", "New Zealand", "2021-06-02", 2681., 2., 1.571, 26., 0., 
  0., 555.966, 0.415, 0.326, 5.392, 0., 0., 0.59, "", "", "", "", "", "", "", 
  "", 5619., 2.149014*^6, 445.647, 1.165, 4619., 0.958, 0., 2940.2, 
  "tests performed", "", "", "", "", "", "", "", "", "", "", 4.822233*^6, 
  18.206, 37.9, 15.322, 9.72, 36085.843, "", 128.797, 8.08, 14.8, 17.2, "", 
  2.61, 82.29, 0.931}, {"NZL", "Oceania", "New Zealand", "2021-06-03", 2682., 
  1., 1.714, 26., 0., 0., 556.174, 0.207, 0.355, 5.392, 0., 0., 0.57, "", "", 
  "", "", "", "", "", "", 5917., 2.154931*^6, 446.874, 1.227, 4751., 0.985, 
  0., 2771.9, "tests performed", "", "", "", "", "", "", "", "", "", "", 
  4.822233*^6, 18.206, 37.9, 15.322, 9.72, 36085.843, "", 128.797, 8.08, 
  14.8, 17.2, "", 2.61, 82.29, 0.931}, {"NZL", "Oceania", "New Zealand", 
  "2021-06-04", 2682., 0., 1.714, 26., 0., 0., 556.174, 0., 0.355, 5.392, 0., 
  0., 0.54, "", "", "", "", "", "", "", "", 4771., 2.159702*^6, 447.863, 
  0.989, 4699., 0.974, 0., 2741.5, "tests performed", "", "", "", "", "", "", 
  "", "", "", "", 4.822233*^6, 18.206, 37.9, 15.322, 9.72, 36085.843, "", 
  128.797, 8.08, 14.8, 17.2, "", 2.61, 82.29, 0.931}, 
 {"NZL", "Oceania", "New Zealand", "2021-06-05", 2682., 0., 1.429, 26., 0., 
  0., 556.174, 0., 0.296, 5.392, 0., 0., 0.52, "", "", "", "", "", "", "", 
  "", "", "", "", "", 4529., 0.939, 0., 3169.3, "tests performed", "", "", 
  "", "", "", "", "", "", "", "", 4.822233*^6, 18.206, 37.9, 15.322, 9.72, 
  36085.843, "", 128.797, 8.08, 14.8, 17.2, "", 2.61, 82.29, 0.931}, 
 {"NZL", "Oceania", "New Zealand", "2021-06-06", 2682., 0., 1.286, 26., 0., 
  0., 556.174, 0., 0.267, 5.392, 0., 0., 0.51, "", "", "", "", "", "", "", 
  "", "", 2.167929*^6, 449.57, "", 4359., 0.904, 0., 3389.6, 
  "tests performed", "", "", "", "", "", "", "", "", "", "", 4.822233*^6, 
  18.206, 37.9, 15.322, 9.72, 36085.843, "", 128.797, 8.08, 14.8, 17.2, "", 
  2.61, 82.29, 0.931}, {"NZL", "Oceania", "New Zealand", "2021-06-07", 2692., 
  10., 2.714, 26., 0., 0., 558.248, 2.074, 0.563, 5.392, 0., 0., "", "", "", 
  "", "", "", "", "", "", "", "", "", "", 4227., 0.877, 0.001, 1557.5, 
  "tests performed", "", "", "", "", "", "", "", "", "", "", 4.822233*^6, 
  18.206, 37.9, 15.322, 9.72, 36085.843, "", 128.797, 8.08, 14.8, 17.2, "", 
  2.61, 82.29, 0.931}, {"NIC", "North America", "Nicaragua", "2020-03-19", 
  1., 1., "", "", "", "", 0.151, 0.151, "", "", "", "", "", "", "", "", "", 
  "", "", "", "", "", "", "", "", "", "", "", "", "", "", "", "", "", "", "", 
  "", "", "", 15.74, 6.624554*^6, 51.667, 27.3, 5.445, 3.519, 5321.444, 3.2, 
  137.016, 11.47, "", "", "", 0.9, 74.48, 0.66}, 
 {"NIC", "North America", "Nicaragua", "2020-03-20", 1., 0., "", "", "", "", 
  0.151, 0., "", "", "", "", "", "", "", "", "", "", "", "", "", "", "", "", 
  "", "", "", "", "", "", "", "", "", "", "", "", "", "", "", 15.74, 
  6.624554*^6, 51.667, 27.3, 5.445, 3.519, 5321.444, 3.2, 137.016, 11.47, "", 
  "", "", 0.9, 74.48, 0.66}, {"NIC", "North America", "Nicaragua", 
  "2020-03-21", 2., 1., "", "", "", "", 0.302, 0.151, "", "", "", "", "", "", 
  "", "", "", "", "", "", "", "", "", "", "", "", "", "", "", "", "", "", "", 
  "", "", "", "", "", "", 15.74, 6.624554*^6, 51.667, 27.3, 5.445, 3.519, 
  5321.444, 3.2, 137.016, 11.47, "", "", "", 0.9, 74.48, 0.66}, 
 {"NIC", "North America", "Nicaragua", "2020-03-22", 2., 0., "", "", "", "", 
  0.302, 0., "", "", "", "", "", "", "", "", "", "", "", "", "", "", "", "", 
  "", "", "", "", "", "", "", "", "", "", "", "", "", "", "", 15.74, 
  6.624554*^6, 51.667, 27.3, 5.445, 3.519, 5321.444, 3.2, 137.016, 11.47, "", 
  "", "", 0.9, 74.48, 0.66}, {"NIC", "North America", "Nicaragua", 
  "2020-03-23", 2., 0., "", "", "", "", 0.302, 0., "", "", "", "", "", "", 
  "", "", "", "", "", "", "", "", "", "", "", "", "", "", "", "", "", "", "", 
  "", "", "", "", "", "", 15.74, 6.624554*^6, 51.667, 27.3, 5.445, 3.519, 
  5321.444, 3.2, 137.016, 11.47, "", "", "", 0.9, 74.48, 0.66}, 
 {"NIC", "North America", "Nicaragua", "2020-03-24", 2., 0., 0.286, "", "", 
  0., 0.302, 0., 0.043, "", "", 0., "", "", "", "", "", "", "", "", "", "", 
  "", "", "", "", "", "", "", "", "", "", "", "", "", "", "", "", "", 15.74, 
  6.624554*^6, 51.667, 27.3, 5.445, 3.519, 5321.444, 3.2, 137.016, 11.47, "", 
  "", "", 0.9, 74.48, 0.66}, {"NIC", "North America", "Nicaragua", 
  "2020-03-25", 2., 0., 0.286, "", "", 0., 0.302, 0., 0.043, "", "", 0., "", 
  "", "", "", "", "", "", "", "", "", "", "", "", "", "", "", "", "", "", "", 
  "", "", "", "", "", "", "", 15.74, 6.624554*^6, 51.667, 27.3, 5.445, 3.519, 
  5321.444, 3.2, 137.016, 11.47, "", "", "", 0.9, 74.48, 0.66}, 
 {"NIC", "North America", "Nicaragua", "2020-03-26", 2., 0., 0.143, "", "", 
  0., 0.302, 0., 0.022, "", "", 0., "", "", "", "", "", "", "", "", "", "", 
  "", "", "", "", "", "", "", "", "", "", "", "", "", "", "", "", "", 15.74, 
  6.624554*^6, 51.667, 27.3, 5.445, 3.519, 5321.444, 3.2, 137.016, 11.47, "", 
  "", "", 0.9, 74.48, 0.66}, {"NIC", "North America", "Nicaragua", 
  "2020-03-27", 2., 0., 0.143, 1., 1., 0.143, 0.302, 0., 0.022, 0.151, 0.151, 
  0.022, "", "", "", "", "", "", "", "", "", "", "", "", "", "", "", "", "", 
  "", "", "", "", "", "", "", "", "", "", 15.74, 6.624554*^6, 51.667, 27.3, 
  5.445, 3.519, 5321.444, 3.2, 137.016, 11.47, "", "", "", 0.9, 74.48, 0.66}, 
 {"NIC", "North America", "Nicaragua", "2020-03-28", 4., 2., 0.286, 1., 0., 
  0.143, 0.604, 0.302, 0.043, 0.151, 0., 0.022, "", "", "", "", "", "", "", 
  "", "", "", "", "", "", "", "", "", "", "", "", "", "", "", "", "", "", "", 
  "", 15.74, 6.624554*^6, 51.667, 27.3, 5.445, 3.519, 5321.444, 3.2, 137.016, 
  11.47, "", "", "", 0.9, 74.48, 0.66}, {"NIC", "North America", "Nicaragua", 
  "2020-03-29", 4., 0., 0.286, 1., 0., 0.143, 0.604, 0., 0.043, 0.151, 0., 
  0.022, "", "", "", "", "", "", "", "", "", "", "", "", "", "", "", "", "", 
  "", "", "", "", "", "", "", "", "", "", 15.74, 6.624554*^6, 51.667, 27.3, 
  5.445, 3.519, 5321.444, 3.2, 137.016, 11.47, "", "", "", 0.9, 74.48, 0.66}, 
 {"NIC", "North America", "Nicaragua", "2020-03-30", 4., 0., 0.286, 1., 0., 
  0.143, 0.604, 0., 0.043, 0.151, 0., 0.022, "", "", "", "", "", "", "", "", 
  "", "", "", "", "", "", "", "", "", "", "", "", "", "", "", "", "", "", "", 
  15.74, 6.624554*^6, 51.667, 27.3, 5.445, 3.519, 5321.444, 3.2, 137.016, 
  11.47, "", "", "", 0.9, 74.48, 0.66}, {"NIC", "North America", "Nicaragua", 
  "2020-03-31", 5., 1., 0.429, 1., 0., 0.143, 0.755, 0.151, 0.065, 0.151, 0., 
  0.022, "", "", "", "", "", "", "", "", "", "", "", "", "", "", "", "", "", 
  "", "", "", "", "", "", "", "", "", "", 15.74, 6.624554*^6, 51.667, 27.3, 
  5.445, 3.519, 5321.444, 3.2, 137.016, 11.47, "", "", "", 0.9, 74.48, 0.66}, 
 {"NIC", "North America", "Nicaragua", "2020-04-01", 5., 0., 0.429, 1., 0., 
  0.143, 0.755, 0., 0.065, 0.151, 0., 0.022, "", "", "", "", "", "", "", "", 
  "", "", "", "", "", "", "", "", "", "", "", "", "", "", "", "", "", "", "", 
  15.74, 6.624554*^6, 51.667, 27.3, 5.445, 3.519, 5321.444, 3.2, 137.016, 
  11.47, "", "", "", 0.9, 74.48, 0.66}, {"NIC", "North America", "Nicaragua", 
  "2020-04-02", 5., 0., 0.429, 1., 0., 0.143, 0.755, 0., 0.065, 0.151, 0., 
  0.022, "", "", "", "", "", "", "", "", "", "", "", "", "", "", "", "", "", 
  "", "", "", "", "", "", "", "", "", "", 15.74, 6.624554*^6, 51.667, 27.3, 
  5.445, 3.519, 5321.444, 3.2, 137.016, 11.47, "", "", "", 0.9, 74.48, 0.66}, 
 {"NIC", "North America", "Nicaragua", "2020-04-03", 5., 0., 0.429, 1., 0., 
  0., 0.755, 0., 0.065, 0.151, 0., 0., "", "", "", "", "", "", "", "", "", 
  "", "", "", "", "", "", "", "", "", "", "", "", "", "", "", "", "", "", 
  15.74, 6.624554*^6, 51.667, 27.3, 5.445, 3.519, 5321.444, 3.2, 137.016, 
  11.47, "", "", "", 0.9, 74.48, 0.66}, {"NIC", "North America", "Nicaragua", 
  "2020-04-04", 5., 0., 0.143, 1., 0., 0., 0.755, 0., 0.022, 0.151, 0., 0., 
  "", "", "", "", "", "", "", "", "", "", "", "", "", "", "", "", "", "", "", 
  "", "", "", "", "", "", "", "", 15.74, 6.624554*^6, 51.667, 27.3, 5.445, 
  3.519, 5321.444, 3.2, 137.016, 11.47, "", "", "", 0.9, 74.48, 0.66}, 
 {"NIC", "North America", "Nicaragua", "2020-04-05", 6., 1., 0.286, 1., 0., 
  0., 0.906, 0.151, 0.043, 0.151, 0., 0., "", "", "", "", "", "", "", "", "", 
  "", "", "", "", "", "", "", "", "", "", "", "", "", "", "", "", "", "", 
  15.74, 6.624554*^6, 51.667, 27.3, 5.445, 3.519, 5321.444, 3.2, 137.016, 
  11.47, "", "", "", 0.9, 74.48, 0.66}, {"NIC", "North America", "Nicaragua", 
  "2020-04-06", 6., 0., 0.286, 1., 0., 0., 0.906, 0., 0.043, 0.151, 0., 0., 
  "", "", "", "", "", "", "", "", "", "", "", "", "", "", "", "", "", "", "", 
  "", "", "", "", "", "", "", "", 15.74, 6.624554*^6, 51.667, 27.3, 5.445, 
  3.519, 5321.444, 3.2, 137.016, 11.47, "", "", "", 0.9, 74.48, 0.66}, 
 {"NIC", "North America", "Nicaragua", "2020-04-07", 6., 0., 0.143, 1., 0., 
  0., 0.906, 0., 0.022, 0.151, 0., 0., "", "", "", "", "", "", "", "", "", 
  "", "", "", "", "", "", "", "", "", "", "", "", "", "", "", "", "", "", 
  15.74, 6.624554*^6, 51.667, 27.3, 5.445, 3.519, 5321.444, 3.2, 137.016, 
  11.47, "", "", "", 0.9, 74.48, 0.66}, {"NIC", "North America", "Nicaragua", 
  "2020-04-08", 6., 0., 0.143, 1., 0., 0., 0.906, 0., 0.022, 0.151, 0., 0., 
  "", "", "", "", "", "", "", "", "", "", "", "", "", "", "", "", "", "", "", 
  "", "", "", "", "", "", "", "", 15.74, 6.624554*^6, 51.667, 27.3, 5.445, 
  3.519, 5321.444, 3.2, 137.016, 11.47, "", "", "", 0.9, 74.48, 0.66}, 
 {"NIC", "North America", "Nicaragua", "2020-04-09", 7., 1., 0.286, 1., 0., 
  0., 1.057, 0.151, 0.043, 0.151, 0., 0., "", "", "", "", "", "", "", "", "", 
  "", "", "", "", "", "", "", "", "", "", "", "", "", "", "", "", "", "", 
  15.74, 6.624554*^6, 51.667, 27.3, 5.445, 3.519, 5321.444, 3.2, 137.016, 
  11.47, "", "", "", 0.9, 74.48, 0.66}, {"NIC", "North America", "Nicaragua", 
  "2020-04-10", 7., 0., 0.286, 1., 0., 0., 1.057, 0., 0.043, 0.151, 0., 0., 
  "", "", "", "", "", "", "", "", "", "", "", "", "", "", "", "", "", "", "", 
  "", "", "", "", "", "", "", "", 15.74, 6.624554*^6, 51.667, 27.3, 5.445, 
  3.519, 5321.444, 3.2, 137.016, 11.47, "", "", "", 0.9, 74.48, 0.66}, 
 {"NIC", "North America", "Nicaragua", "2020-04-11", 8., 1., 0.429, 1., 0., 
  0., 1.208, 0.151, 0.065, 0.151, 0., 0., "", "", "", "", "", "", "", "", "", 
  "", "", "", "", "", "", "", "", "", "", "", "", "", "", "", "", "", "", 
  15.74, 6.624554*^6, 51.667, 27.3, 5.445, 3.519, 5321.444, 3.2, 137.016, 
  11.47, "", "", "", 0.9, 74.48, 0.66}, {"NIC", "North America", "Nicaragua", 
  "2020-04-12", 9., 1., 0.429, 1., 0., 0., 1.359, 0.151, 0.065, 0.151, 0., 
  0., "", "", "", "", "", "", "", "", "", "", "", "", "", "", "", "", "", "", 
  "", "", "", "", "", "", "", "", "", 15.74, 6.624554*^6, 51.667, 27.3, 
  5.445, 3.519, 5321.444, 3.2, 137.016, 11.47, "", "", "", 0.9, 74.48, 0.66}, 
 {"NIC", "North America", "Nicaragua", "2020-04-13", 9., 0., 0.429, 1., 0., 
  0., 1.359, 0., 0.065, 0.151, 0., 0., "", "", "", "", "", "", "", "", "", 
  "", "", "", "", "", "", "", "", "", "", "", "", "", "", "", "", "", "", 
  15.74, 6.624554*^6, 51.667, 27.3, 5.445, 3.519, 5321.444, 3.2, 137.016, 
  11.47, "", "", "", 0.9, 74.48, 0.66}, {"NIC", "North America", "Nicaragua", 
  "2020-04-14", 9., 0., 0.429, 1., 0., 0., 1.359, 0., 0.065, 0.151, 0., 0., 
  "", "", "", "", "", "", "", "", "", "", "", "", "", "", "", "", "", "", "", 
  "", "", "", "", "", "", "", "", 15.74, 6.624554*^6, 51.667, 27.3, 5.445, 
  3.519, 5321.444, 3.2, 137.016, 11.47, "", "", "", 0.9, 74.48, 0.66}, 
 {"NIC", "North America", "Nicaragua", "2020-04-15", 9., 0., 0.429, 1., 0., 
  0., 1.359, 0., 0.065, 0.151, 0., 0., "", "", "", "", "", "", "", "", "", 
  "", "", "", "", "", "", "", "", "", "", "", "", "", "", "", "", "", "", 
  24.07, 6.624554*^6, 51.667, 27.3, 5.445, 3.519, 5321.444, 3.2, 137.016, 
  11.47, "", "", "", 0.9, 74.48, 0.66}, {"NIC", "North America", "Nicaragua", 
  "2020-04-16", 9., 0., 0.286, 1., 0., 0., 1.359, 0., 0.043, 0.151, 0., 0., 
  "", "", "", "", "", "", "", "", "", "", "", "", "", "", "", "", "", "", "", 
  "", "", "", "", "", "", "", "", 24.07, 6.624554*^6, 51.667, 27.3, 5.445, 
  3.519, 5321.444, 3.2, 137.016, 11.47, "", "", "", 0.9, 74.48, 0.66}, 
 {"NIC", "North America", "Nicaragua", "2020-04-17", 9., 0., 0.286, 1., 0., 
  0., 1.359, 0., 0.043, 0.151, 0., 0., "", "", "", "", "", "", "", "", "", 
  "", "", "", "", "", "", "", "", "", "", "", "", "", "", "", "", "", "", 
  24.07, 6.624554*^6, 51.667, 27.3, 5.445, 3.519, 5321.444, 3.2, 137.016, 
  11.47, "", "", "", 0.9, 74.48, 0.66}, {"NIC", "North America", "Nicaragua", 
  "2020-04-18", 9., 0., 0.143, 2., 1., 0.143, 1.359, 0., 0.022, 0.302, 0.151, 
  0.022, "", "", "", "", "", "", "", "", "", "", "", "", "", "", "", "", "", 
  "", "", "", "", "", "", "", "", "", "", 24.07, 6.624554*^6, 51.667, 27.3, 
  5.445, 3.519, 5321.444, 3.2, 137.016, 11.47, "", "", "", 0.9, 74.48, 0.66}, 
 {"NIC", "North America", "Nicaragua", "2020-04-19", 10., 1., 0.143, 2., 0., 
  0.143, 1.51, 0.151, 0.022, 0.302, 0., 0.022, "", "", "", "", "", "", "", 
  "", "", "", "", "", "", "", "", "", "", "", "", "", "", "", "", "", "", "", 
  "", 24.07, 6.624554*^6, 51.667, 27.3, 5.445, 3.519, 5321.444, 3.2, 137.016, 
  11.47, "", "", "", 0.9, 74.48, 0.66}, {"NIC", "North America", "Nicaragua", 
  "2020-04-20", 10., 0., 0.143, 2., 0., 0.143, 1.51, 0., 0.022, 0.302, 0., 
  0.022, "", "", "", "", "", "", "", "", "", "", "", "", "", "", "", "", "", 
  "", "", "", "", "", "", "", "", "", "", 24.07, 6.624554*^6, 51.667, 27.3, 
  5.445, 3.519, 5321.444, 3.2, 137.016, 11.47, "", "", "", 0.9, 74.48, 0.66}, 
 {"NIC", "North America", "Nicaragua", "2020-04-21", 10., 0., 0.143, 2., 0., 
  0.143, 1.51, 0., 0.022, 0.302, 0., 0.022, "", "", "", "", "", "", "", "", 
  "", "", "", "", "", "", "", "", "", "", "", "", "", "", "", "", "", "", "", 
  24.07, 6.624554*^6, 51.667, 27.3, 5.445, 3.519, 5321.444, 3.2, 137.016, 
  11.47, "", "", "", 0.9, 74.48, 0.66}, {"NIC", "North America", "Nicaragua", 
  "2020-04-22", 10., 0., 0.143, 2., 0., 0.143, 1.51, 0., 0.022, 0.302, 0., 
  0.022, "", "", "", "", "", "", "", "", "", "", "", "", "", "", "", "", "", 
  "", "", "", "", "", "", "", "", "", "", 24.07, 6.624554*^6, 51.667, 27.3, 
  5.445, 3.519, 5321.444, 3.2, 137.016, 11.47, "", "", "", 0.9, 74.48, 0.66}, 
 {"NIC", "North America", "Nicaragua", "2020-04-23", 11., 1., 0.286, 3., 1., 
  0.286, 1.66, 0.151, 0.043, 0.453, 0.151, 0.043, "", "", "", "", "", "", "", 
  "", "", "", "", "", "", "", "", "", "", "", "", "", "", "", "", "", "", "", 
  "", 24.07, 6.624554*^6, 51.667, 27.3, 5.445, 3.519, 5321.444, 3.2, 137.016, 
  11.47, "", "", "", 0.9, 74.48, 0.66}, {"NIC", "North America", "Nicaragua", 
  "2020-04-24", 11., 0., 0.286, 3., 0., 0.286, 1.66, 0., 0.043, 0.453, 0., 
  0.043, "", "", "", "", "", "", "", "", "", "", "", "", "", "", "", "", "", 
  "", "", "", "", "", "", "", "", "", "", 24.07, 6.624554*^6, 51.667, 27.3, 
  5.445, 3.519, 5321.444, 3.2, 137.016, 11.47, "", "", "", 0.9, 74.48, 0.66}, 
 {"NIC", "North America", "Nicaragua", "2020-04-25", 12., 1., 0.429, 3., 0., 
  0.143, 1.811, 0.151, 0.065, 0.453, 0., 0.022, "", "", "", "", "", "", "", 
  "", "", "", "", "", "", "", "", "", "", "", "", "", "", "", "", "", "", "", 
  "", 24.07, 6.624554*^6, 51.667, 27.3, 5.445, 3.519, 5321.444, 3.2, 137.016, 
  11.47, "", "", "", 0.9, 74.48, 0.66}, {"NIC", "North America", "Nicaragua", 
  "2020-04-26", 13., 1., 0.429, 3., 0., 0.143, 1.962, 0.151, 0.065, 0.453, 
  0., 0.022, "", "", "", "", "", "", "", "", "", "", "", "", "", "", "", "", 
  "", "", "", "", "", "", "", "", "", "", "", 24.07, 6.624554*^6, 51.667, 
  27.3, 5.445, 3.519, 5321.444, 3.2, 137.016, 11.47, "", "", "", 0.9, 74.48, 
  0.66}, {"NIC", "North America", "Nicaragua", "2020-04-27", 13., 0., 0.429, 
  3., 0., 0.143, 1.962, 0., 0.065, 0.453, 0., 0.022, "", "", "", "", "", "", 
  "", "", "", "", "", "", "", "", "", "", "", "", "", "", "", "", "", "", "", 
  "", "", 24.07, 6.624554*^6, 51.667, 27.3, 5.445, 3.519, 5321.444, 3.2, 
  137.016, 11.47, "", "", "", 0.9, 74.48, 0.66}, 
 {"NIC", "North America", "Nicaragua", "2020-04-28", 13., 0., 0.429, 3., 0., 
  0.143, 1.962, 0., 0.065, 0.453, 0., 0.022, "", "", "", "", "", "", "", "", 
  "", "", "", "", "", "", "", "", "", "", "", "", "", "", "", "", "", "", "", 
  24.07, 6.624554*^6, 51.667, 27.3, 5.445, 3.519, 5321.444, 3.2, 137.016, 
  11.47, "", "", "", 0.9, 74.48, 0.66}, {"NIC", "North America", "Nicaragua", 
  "2020-04-29", 13., 0., 0.429, 3., 0., 0.143, 1.962, 0., 0.065, 0.453, 0., 
  0.022, "", "", "", "", "", "", "", "", "", "", "", "", "", "", "", "", "", 
  "", "", "", "", "", "", "", "", "", "", 24.07, 6.624554*^6, 51.667, 27.3, 
  5.445, 3.519, 5321.444, 3.2, 137.016, 11.47, "", "", "", 0.9, 74.48, 0.66}, 
 {"NIC", "North America", "Nicaragua", "2020-04-30", 14., 1., 0.429, 3., 0., 
  0., 2.113, 0.151, 0.065, 0.453, 0., 0., "", "", "", "", "", "", "", "", "", 
  "", "", "", "", "", "", "", "", "", "", "", "", "", "", "", "", "", "", 
  24.07, 6.624554*^6, 51.667, 27.3, 5.445, 3.519, 5321.444, 3.2, 137.016, 
  11.47, "", "", "", 0.9, 74.48, 0.66}, {"NIC", "North America", "Nicaragua", 
  "2020-05-01", 14., 0., 0.429, 3., 0., 0., 2.113, 0., 0.065, 0.453, 0., 0., 
  "", "", "", "", "", "", "", "", "", "", "", "", "", "", "", "", "", "", "", 
  "", "", "", "", "", "", "", "", 24.07, 6.624554*^6, 51.667, 27.3, 5.445, 
  3.519, 5321.444, 3.2, 137.016, 11.47, "", "", "", 0.9, 74.48, 0.66}, 
 {"NIC", "North America", "Nicaragua", "2020-05-02", 14., 0., 0.286, 3., 0., 
  0., 2.113, 0., 0.043, 0.453, 0., 0., "", "", "", "", "", "", "", "", "", 
  "", "", "", "", "", "", "", "", "", "", "", "", "", "", "", "", "", "", 
  24.07, 6.624554*^6, 51.667, 27.3, 5.445, 3.519, 5321.444, 3.2, 137.016, 
  11.47, "", "", "", 0.9, 74.48, 0.66}, {"NIC", "North America", "Nicaragua", 
  "2020-05-03", 15., 1., 0.286, 5., 2., 0.286, 2.264, 0.151, 0.043, 0.755, 
  0.302, 0.043, "", "", "", "", "", "", "", "", "", "", "", "", "", "", "", 
  "", "", "", "", "", "", "", "", "", "", "", "", 24.07, 6.624554*^6, 51.667, 
  27.3, 5.445, 3.519, 5321.444, 3.2, 137.016, 11.47, "", "", "", 0.9, 74.48, 
  0.66}, {"NIC", "North America", "Nicaragua", "2020-05-04", 15., 0., 0.286, 
  5., 0., 0.286, 2.264, 0., 0.043, 0.755, 0., 0.043, "", "", "", "", "", "", 
  "", "", "", "", "", "", "", "", "", "", "", "", "", "", "", "", "", "", "", 
  "", "", 24.07, 6.624554*^6, 51.667, 27.3, 5.445, 3.519, 5321.444, 3.2, 
  137.016, 11.47, "", "", "", 0.9, 74.48, 0.66}, 
 {"NIC", "North America", "Nicaragua", "2020-05-05", 16., 1., 0.429, 5., 0., 
  0.286, 2.415, 0.151, 0.065, 0.755, 0., 0.043, "", "", "", "", "", "", "", 
  "", "", "", "", "", "", "", "", "", "", "", "", "", "", "", "", "", "", "", 
  "", 24.07, 6.624554*^6, 51.667, 27.3, 5.445, 3.519, 5321.444, 3.2, 137.016, 
  11.47, "", "", "", 0.9, 74.48, 0.66}, {"NIC", "North America", "Nicaragua", 
  "2020-05-06", 16., 0., 0.429, 5., 0., 0.286, 2.415, 0., 0.065, 0.755, 0., 
  0.043, "", "", "", "", "", "", "", "", "", "", "", "", "", "", "", "", "", 
  "", "", "", "", "", "", "", "", "", "", 24.07, 6.624554*^6, 51.667, 27.3, 
  5.445, 3.519, 5321.444, 3.2, 137.016, 11.47, "", "", "", 0.9, 74.48, 0.66}, 
 {"NIC", "North America", "Nicaragua", "2020-05-07", 16., 0., 0.286, 5., 0., 
  0.286, 2.415, 0., 0.043, 0.755, 0., 0.043, "", "", "", "", "", "", "", "", 
  "", "", "", "", "", "", "", "", "", "", "", "", "", "", "", "", "", "", "", 
  18.52, 6.624554*^6, 51.667, 27.3, 5.445, 3.519, 5321.444, 3.2, 137.016, 
  11.47, "", "", "", 0.9, 74.48, 0.66}, {"NIC", "North America", "Nicaragua", 
  "2020-05-08", 16., 0., 0.286, 5., 0., 0.286, 2.415, 0., 0.043, 0.755, 0., 
  0.043, "", "", "", "", "", "", "", "", "", "", "", "", "", "", "", "", "", 
  "", "", "", "", "", "", "", "", "", "", 18.52, 6.624554*^6, 51.667, 27.3, 
  5.445, 3.519, 5321.444, 3.2, 137.016, 11.47, "", "", "", 0.9, 74.48, 0.66}, 
 {"NIC", "North America", "Nicaragua", "2020-05-09", 16., 0., 0.286, 5., 0., 
  0.286, 2.415, 0., 0.043, 0.755, 0., 0.043, "", "", "", "", "", "", "", "", 
  "", "", "", "", "", "", "", "", "", "", "", "", "", "", "", "", "", "", "", 
  18.52, 6.624554*^6, 51.667, 27.3, 5.445, 3.519, 5321.444, 3.2, 137.016, 
  11.47, "", "", "", 0.9, 74.48, 0.66}, {"NIC", "North America", "Nicaragua", 
  "2020-05-10", 16., 0., 0.143, 5., 0., 0., 2.415, 0., 0.022, 0.755, 0., 0., 
  "", "", "", "", "", "", "", "", "", "", "", "", "", "", "", "", "", "", "", 
  "", "", "", "", "", "", "", "", 18.52, 6.624554*^6, 51.667, 27.3, 5.445, 
  3.519, 5321.444, 3.2, 137.016, 11.47, "", "", "", 0.9, 74.48, 0.66}, 
 {"NIC", "North America", "Nicaragua", "2020-05-11", 16., 0., 0.143, 5., 0., 
  0., 2.415, 0., 0.022, 0.755, 0., 0., "", "", "", "", "", "", "", "", "", 
  "", "", "", "", "", "", "", "", "", "", "", "", "", "", "", "", "", "", 
  18.52, 6.624554*^6, 51.667, 27.3, 5.445, 3.519, 5321.444, 3.2, 137.016, 
  11.47, "", "", "", 0.9, 74.48, 0.66}, {"NIC", "North America", "Nicaragua", 
  "2020-05-12", 25., 9., 1.286, 8., 3., 0.429, 3.774, 1.359, 0.194, 1.208, 
  0.453, 0.065, "", "", "", "", "", "", "", "", "", "", "", "", "", "", "", 
  "", "", "", "", "", "", "", "", "", "", "", "", 18.52, 6.624554*^6, 51.667, 
  27.3, 5.445, 3.519, 5321.444, 3.2, 137.016, 11.47, "", "", "", 0.9, 74.48, 
  0.66}, {"NIC", "North America", "Nicaragua", "2020-05-13", 25., 0., 1.286, 
  8., 0., 0.429, 3.774, 0., 0.194, 1.208, 0., 0.065, "", "", "", "", "", "", 
  "", "", "", "", "", "", "", "", "", "", "", "", "", "", "", "", "", "", "", 
  "", "", 18.52, 6.624554*^6, 51.667, 27.3, 5.445, 3.519, 5321.444, 3.2, 
  137.016, 11.47, "", "", "", 0.9, 74.48, 0.66}, 
 {"NIC", "North America", "Nicaragua", "2020-05-14", 25., 0., 1.286, 8., 0., 
  0.429, 3.774, 0., 0.194, 1.208, 0., 0.065, "", "", "", "", "", "", "", "", 
  "", "", "", "", "", "", "", "", "", "", "", "", "", "", "", "", "", "", "", 
  18.52, 6.624554*^6, 51.667, 27.3, 5.445, 3.519, 5321.444, 3.2, 137.016, 
  11.47, "", "", "", 0.9, 74.48, 0.66}, {"NIC", "North America", "Nicaragua", 
  "2020-05-15", 25., 0., 1.286, 8., 0., 0.429, 3.774, 0., 0.194, 1.208, 0., 
  0.065, "", "", "", "", "", "", "", "", "", "", "", "", "", "", "", "", "", 
  "", "", "", "", "", "", "", "", "", "", 18.52, 6.624554*^6, 51.667, 27.3, 
  5.445, 3.519, 5321.444, 3.2, 137.016, 11.47, "", "", "", 0.9, 74.48, 0.66}, 
 {"NIC", "North America", "Nicaragua", "2020-05-16", 25., 0., 1.286, 8., 0., 
  0.429, 3.774, 0., 0.194, 1.208, 0., 0.065, "", "", "", "", "", "", "", "", 
  "", "", "", "", "", "", "", "", "", "", "", "", "", "", "", "", "", "", "", 
  18.52, 6.624554*^6, 51.667, 27.3, 5.445, 3.519, 5321.444, 3.2, 137.016, 
  11.47, "", "", "", 0.9, 74.48, 0.66}, {"NIC", "North America", "Nicaragua", 
  "2020-05-17", 25., 0., 1.286, 8., 0., 0.429, 3.774, 0., 0.194, 1.208, 0., 
  0.065, "", "", "", "", "", "", "", "", "", "", "", "", "", "", "", "", "", 
  "", "", "", "", "", "", "", "", "", "", 18.52, 6.624554*^6, 51.667, 27.3, 
  5.445, 3.519, 5321.444, 3.2, 137.016, 11.47, "", "", "", 0.9, 74.48, 0.66}, 
 {"NIC", "North America", "Nicaragua", "2020-05-18", 25., 0., 1.286, 8., 0., 
  0.429, 3.774, 0., 0.194, 1.208, 0., 0.065, "", "", "", "", "", "", "", "", 
  "", "", "", "", "", "", "", "", "", "", "", "", "", "", "", "", "", "", "", 
  18.52, 6.624554*^6, 51.667, 27.3, 5.445, 3.519, 5321.444, 3.2, 137.016, 
  11.47, "", "", "", 0.9, 74.48, 0.66}, {"NIC", "North America", "Nicaragua", 
  "2020-05-19", 254., 229., 32.714, 17., 9., 1.286, 38.342, 34.568, 4.938, 
  2.566, 1.359, 0.194, "", "", "", "", "", "", "", "", "", "", "", "", "", 
  "", "", "", "", "", "", "", "", "", "", "", "", "", "", 18.52, 6.624554*^6, 
  51.667, 27.3, 5.445, 3.519, 5321.444, 3.2, 137.016, 11.47, "", "", "", 0.9, 
  74.48, 0.66}, {"NIC", "North America", "Nicaragua", "2020-05-20", 254., 0., 
  32.714, 17., 0., 1.286, 38.342, 0., 4.938, 2.566, 0., 0.194, 1.5, "", "", 
  "", "", "", "", "", "", "", "", "", "", "", "", "", "", "", "", "", "", "", 
  "", "", "", "", "", 18.52, 6.624554*^6, 51.667, 27.3, 5.445, 3.519, 
  5321.444, 3.2, 137.016, 11.47, "", "", "", 0.9, 74.48, 0.66}, 
 {"NIC", "North America", "Nicaragua", "2020-05-21", 279., 25., 36.286, 17., 
  0., 1.286, 42.116, 3.774, 5.477, 2.566, 0., 0.194, 1.49, "", "", "", "", 
  "", "", "", "", "", "", "", "", "", "", "", "", "", "", "", "", "", "", "", 
  "", "", "", 18.52, 6.624554*^6, 51.667, 27.3, 5.445, 3.519, 5321.444, 3.2, 
  137.016, 11.47, "", "", "", 0.9, 74.48, 0.66}, 
 {"NIC", "North America", "Nicaragua", "2020-05-22", 279., 0., 36.286, 17., 
  0., 1.286, 42.116, 0., 5.477, 2.566, 0., 0.194, 1.47, "", "", "", "", "", 
  "", "", "", "", "", "", "", "", "", "", "", "", "", "", "", "", "", "", "", 
  "", "", 18.52, 6.624554*^6, 51.667, 27.3, 5.445, 3.519, 5321.444, 3.2, 
  137.016, 11.47, "", "", "", 0.9, 74.48, 0.66}, 
 {"NIC", "North America", "Nicaragua", "2020-05-23", 279., 0., 36.286, 17., 
  0., 1.286, 42.116, 0., 5.477, 2.566, 0., 0.194, 1.45, "", "", "", "", "", 
  "", "", "", "", "", "", "", "", "", "", "", "", "", "", "", "", "", "", "", 
  "", "", 18.52, 6.624554*^6, 51.667, 27.3, 5.445, 3.519, 5321.444, 3.2, 
  137.016, 11.47, "", "", "", 0.9, 74.48, 0.66}, 
 {"NIC", "North America", "Nicaragua", "2020-05-24", 279., 0., 36.286, 17., 
  0., 1.286, 42.116, 0., 5.477, 2.566, 0., 0.194, 1.43, "", "", "", "", "", 
  "", "", "", "", "", "", "", "", "", "", "", "", "", "", "", "", "", "", "", 
  "", "", 18.52, 6.624554*^6, 51.667, 27.3, 5.445, 3.519, 5321.444, 3.2, 
  137.016, 11.47, "", "", "", 0.9, 74.48, 0.66}, 
 {"NIC", "North America", "Nicaragua", "2020-05-25", 279., 0., 36.286, 17., 
  0., 1.286, 42.116, 0., 5.477, 2.566, 0., 0.194, 1.42, "", "", "", "", "", 
  "", "", "", "", "", "", "", "", "", "", "", "", "", "", "", "", "", "", "", 
  "", "", 18.52, 6.624554*^6, 51.667, 27.3, 5.445, 3.519, 5321.444, 3.2, 
  137.016, 11.47, "", "", "", 0.9, 74.48, 0.66}, 
 {"NIC", "North America", "Nicaragua", "2020-05-26", 759., 480., 72.143, 35., 
  18., 2.571, 114.574, 72.458, 10.89, 5.283, 2.717, 0.388, 1.4, "", "", "", 
  "", "", "", "", "", "", "", "", "", "", "", "", "", "", "", "", "", "", "", 
  "", "", "", "", 18.52, 6.624554*^6, 51.667, 27.3, 5.445, 3.519, 5321.444, 
  3.2, 137.016, 11.47, "", "", "", 0.9, 74.48, 0.66}, 
 {"NIC", "North America", "Nicaragua", "2020-05-27", 759., 0., 72.143, 35., 
  0., 2.571, 114.574, 0., 10.89, 5.283, 0., 0.388, 1.39, "", "", "", "", "", 
  "", "", "", "", "", "", "", "", "", "", "", "", "", "", "", "", "", "", "", 
  "", "", 18.52, 6.624554*^6, 51.667, 27.3, 5.445, 3.519, 5321.444, 3.2, 
  137.016, 11.47, "", "", "", 0.9, 74.48, 0.66}, 
 {"NIC", "North America", "Nicaragua", "2020-05-28", 759., 0., 68.571, 35., 
  0., 2.571, 114.574, 0., 10.351, 5.283, 0., 0.388, 1.37, "", "", "", "", "", 
  "", "", "", "", "", "", "", "", "", "", "", "", "", "", "", "", "", "", "", 
  "", "", 18.52, 6.624554*^6, 51.667, 27.3, 5.445, 3.519, 5321.444, 3.2, 
  137.016, 11.47, "", "", "", 0.9, 74.48, 0.66}, 
 {"NIC", "North America", "Nicaragua", "2020-05-29", 759., 0., 68.571, 35., 
  0., 2.571, 114.574, 0., 10.351, 5.283, 0., 0.388, 1.37, "", "", "", "", "", 
  "", "", "", "", "", "", "", "", "", "", "", "", "", "", "", "", "", "", "", 
  "", "", 18.52, 6.624554*^6, 51.667, 27.3, 5.445, 3.519, 5321.444, 3.2, 
  137.016, 11.47, "", "", "", 0.9, 74.48, 0.66}, 
 {"NIC", "North America", "Nicaragua", "2020-05-30", 759., 0., 68.571, 35., 
  0., 2.571, 114.574, 0., 10.351, 5.283, 0., 0.388, 1.37, "", "", "", "", "", 
  "", "", "", "", "", "", "", "", "", "", "", "", "", "", "", "", "", "", "", 
  "", "", 18.52, 6.624554*^6, 51.667, 27.3, 5.445, 3.519, 5321.444, 3.2, 
  137.016, 11.47, "", "", "", 0.9, 74.48, 0.66}, 
 {"NIC", "North America", "Nicaragua", "2020-05-31", 759., 0., 68.571, 35., 
  0., 2.571, 114.574, 0., 10.351, 5.283, 0., 0.388, 1.36, "", "", "", "", "", 
  "", "", "", "", "", "", "", "", "", "", "", "", "", "", "", "", "", "", "", 
  "", "", 18.52, 6.624554*^6, 51.667, 27.3, 5.445, 3.519, 5321.444, 3.2, 
  137.016, 11.47, "", "", "", 0.9, 74.48, 0.66}, 
 {"NIC", "North America", "Nicaragua", "2020-06-01", 759., 0., 68.571, 35., 
  0., 2.571, 114.574, 0., 10.351, 5.283, 0., 0.388, 1.36, "", "", "", "", "", 
  "", "", "", "", "", "", "", "", "", "", "", "", "", "", "", "", "", "", "", 
  "", "", 18.52, 6.624554*^6, 51.667, 27.3, 5.445, 3.519, 5321.444, 3.2, 
  137.016, 11.47, "", "", "", 0.9, 74.48, 0.66}, 
 {"NIC", "North America", "Nicaragua", "2020-06-02", 1118., 359., 51.286, 
  46., 11., 1.571, 168.766, 54.192, 7.742, 6.944, 1.66, 0.237, 1.36, "", "", 
  "", "", "", "", "", "", "", "", "", "", "", "", "", "", "", "", "", "", "", 
  "", "", "", "", "", 18.52, 6.624554*^6, 51.667, 27.3, 5.445, 3.519, 
  5321.444, 3.2, 137.016, 11.47, "", "", "", 0.9, 74.48, 0.66}, 
 {"NIC", "North America", "Nicaragua", "2020-06-03", 1118., 0., 51.286, 46., 
  0., 1.571, 168.766, 0., 7.742, 6.944, 0., 0.237, 1.35, "", "", "", "", "", 
  "", "", "", "", "", "", "", "", "", "", "", "", "", "", "", "", "", "", "", 
  "", "", 18.52, 6.624554*^6, 51.667, 27.3, 5.445, 3.519, 5321.444, 3.2, 
  137.016, 11.47, "", "", "", 0.9, 74.48, 0.66}, 
 {"NIC", "North America", "Nicaragua", "2020-06-04", 1118., 0., 51.286, 46., 
  0., 1.571, 168.766, 0., 7.742, 6.944, 0., 0.237, 1.35, "", "", "", "", "", 
  "", "", "", "", "", "", "", "", "", "", "", "", "", "", "", "", "", "", "", 
  "", "", 18.52, 6.624554*^6, 51.667, 27.3, 5.445, 3.519, 5321.444, 3.2, 
  137.016, 11.47, "", "", "", 0.9, 74.48, 0.66}, 
 {"NIC", "North America", "Nicaragua", "2020-06-05", 1118., 0., 51.286, 46., 
  0., 1.571, 168.766, 0., 7.742, 6.944, 0., 0.237, 1.35, "", "", "", "", "", 
  "", "", "", "", "", "", "", "", "", "", "", "", "", "", "", "", "", "", "", 
  "", "", 18.52, 6.624554*^6, 51.667, 27.3, 5.445, 3.519, 5321.444, 3.2, 
  137.016, 11.47, "", "", "", 0.9, 74.48, 0.66}, 
 {"NIC", "North America", "Nicaragua", "2020-06-06", 1118., 0., 51.286, 46., 
  0., 1.571, 168.766, 0., 7.742, 6.944, 0., 0.237, 1.35, "", "", "", "", "", 
  "", "", "", "", "", "", "", "", "", "", "", "", "", "", "", "", "", "", "", 
  "", "", 18.52, 6.624554*^6, 51.667, 27.3, 5.445, 3.519, 5321.444, 3.2, 
  137.016, 11.47, "", "", "", 0.9, 74.48, 0.66}, 
 {"NIC", "North America", "Nicaragua", "2020-06-07", 1118., 0., 51.286, 46., 
  0., 1.571, 168.766, 0., 7.742, 6.944, 0., 0.237, 1.35, "", "", "", "", "", 
  "", "", "", "", "", "", "", "", "", "", "", "", "", "", "", "", "", "", "", 
  "", "", 18.52, 6.624554*^6, 51.667, 27.3, 5.445, 3.519, 5321.444, 3.2, 
  137.016, 11.47, "", "", "", 0.9, 74.48, 0.66}, 
 {"NIC", "North America", "Nicaragua", "2020-06-08", 1118., 0., 51.286, 46., 
  0., 1.571, 168.766, 0., 7.742, 6.944, 0., 0.237, 1.34, "", "", "", "", "", 
  "", "", "", "", "", "", "", "", "", "", "", "", "", "", "", "", "", "", "", 
  "", "", 18.52, 6.624554*^6, 51.667, 27.3, 5.445, 3.519, 5321.444, 3.2, 
  137.016, 11.47, "", "", "", 0.9, 74.48, 0.66}, 
 {"NIC", "North America", "Nicaragua", "2020-06-09", 1464., 346., 49.429, 
  55., 9., 1.286, 220.996, 52.23, 7.461, 8.302, 1.359, 0.194, 1.34, "", "", 
  "", "", "", "", "", "", "", "", "", "", "", "", "", "", "", "", "", "", "", 
  "", "", "", "", "", 18.52, 6.624554*^6, 51.667, 27.3, 5.445, 3.519, 
  5321.444, 3.2, 137.016, 11.47, "", "", "", 0.9, 74.48, 0.66}, 
 {"NIC", "North America", "Nicaragua", "2020-06-10", 1464., 0., 49.429, 55., 
  0., 1.286, 220.996, 0., 7.461, 8.302, 0., 0.194, 1.34, "", "", "", "", "", 
  "", "", "", "", "", "", "", "", "", "", "", "", "", "", "", "", "", "", "", 
  "", "", 18.52, 6.624554*^6, 51.667, 27.3, 5.445, 3.519, 5321.444, 3.2, 
  137.016, 11.47, "", "", "", 0.9, 74.48, 0.66}, 
 {"NIC", "North America", "Nicaragua", "2020-06-11", 1464., 0., 49.429, 55., 
  0., 1.286, 220.996, 0., 7.461, 8.302, 0., 0.194, 1.34, "", "", "", "", "", 
  "", "", "", "", "", "", "", "", "", "", "", "", "", "", "", "", "", "", "", 
  "", "", 18.52, 6.624554*^6, 51.667, 27.3, 5.445, 3.519, 5321.444, 3.2, 
  137.016, 11.47, "", "", "", 0.9, 74.48, 0.66}, 
 {"NIC", "North America", "Nicaragua", "2020-06-12", 1464., 0., 49.429, 55., 
  0., 1.286, 220.996, 0., 7.461, 8.302, 0., 0.194, 1.34, "", "", "", "", "", 
  "", "", "", "", "", "", "", "", "", "", "", "", "", "", "", "", "", "", "", 
  "", "", 18.52, 6.624554*^6, 51.667, 27.3, 5.445, 3.519, 5321.444, 3.2, 
  137.016, 11.47, "", "", "", 0.9, 74.48, 0.66}, 
 {"NIC", "North America", "Nicaragua", "2020-06-13", 1464., 0., 49.429, 55., 
  0., 1.286, 220.996, 0., 7.461, 8.302, 0., 0.194, 1.34, "", "", "", "", "", 
  "", "", "", "", "", "", "", "", "", "", "", "", "", "", "", "", "", "", "", 
  "", "", 18.52, 6.624554*^6, 51.667, 27.3, 5.445, 3.519, 5321.444, 3.2, 
  137.016, 11.47, "", "", "", 0.9, 74.48, 0.66}, 
 {"NIC", "North America", "Nicaragua", "2020-06-14", 1464., 0., 49.429, 55., 
  0., 1.286, 220.996, 0., 7.461, 8.302, 0., 0.194, 1.34, "", "", "", "", "", 
  "", "", "", "", "", "", "", "", "", "", "", "", "", "", "", "", "", "", "", 
  "", "", 18.52, 6.624554*^6, 51.667, 27.3, 5.445, 3.519, 5321.444, 3.2, 
  137.016, 11.47, "", "", "", 0.9, 74.48, 0.66}, 
 {"NIC", "North America", "Nicaragua", "2020-06-15", 1464., 0., 49.429, 55., 
  0., 1.286, 220.996, 0., 7.461, 8.302, 0., 0.194, 1.34, "", "", "", "", "", 
  "", "", "", "", "", "", "", "", "", "", "", "", "", "", "", "", "", "", "", 
  "", "", 18.52, 6.624554*^6, 51.667, 27.3, 5.445, 3.519, 5321.444, 3.2, 
  137.016, 11.47, "", "", "", 0.9, 74.48, 0.66}, 
 {"NIC", "North America", "Nicaragua", "2020-06-16", 1823., 359., 51.286, 
  64., 9., 1.286, 275.188, 54.192, 7.742, 9.661, 1.359, 0.194, 1.34, "", "", 
  "", "", "", "", "", "", "", "", "", "", "", "", "", "", "", "", "", "", "", 
  "", "", "", "", "", 18.52, 6.624554*^6, 51.667, 27.3, 5.445, 3.519, 
  5321.444, 3.2, 137.016, 11.47, "", "", "", 0.9, 74.48, 0.66}, 
 {"NIC", "North America", "Nicaragua", "2020-06-17", 1823., 0., 51.286, 64., 
  0., 1.286, 275.188, 0., 7.742, 9.661, 0., 0.194, 1.33, "", "", "", "", "", 
  "", "", "", "", "", "", "", "", "", "", "", "", "", "", "", "", "", "", "", 
  "", "", 18.52, 6.624554*^6, 51.667, 27.3, 5.445, 3.519, 5321.444, 3.2, 
  137.016, 11.47, "", "", "", 0.9, 74.48, 0.66}, 
 {"NIC", "North America", "Nicaragua", "2020-06-18", 1823., 0., 51.286, 64., 
  0., 1.286, 275.188, 0., 7.742, 9.661, 0., 0.194, 1.33, "", "", "", "", "", 
  "", "", "", "", "", "", "", "", "", "", "", "", "", "", "", "", "", "", "", 
  "", "", 18.52, 6.624554*^6, 51.667, 27.3, 5.445, 3.519, 5321.444, 3.2, 
  137.016, 11.47, "", "", "", 0.9, 74.48, 0.66}, 
 {"NIC", "North America", "Nicaragua", "2020-06-19", 1823., 0., 51.286, 64., 
  0., 1.286, 275.188, 0., 7.742, 9.661, 0., 0.194, 1.33, "", "", "", "", "", 
  "", "", "", "", "", "", "", "", "", "", "", "", "", "", "", "", "", "", "", 
  "", "", 18.52, 6.624554*^6, 51.667, 27.3, 5.445, 3.519, 5321.444, 3.2, 
  137.016, 11.47, "", "", "", 0.9, 74.48, 0.66}, 
 {"NIC", "North America", "Nicaragua", "2020-06-20", 1823., 0., 51.286, 64., 
  0., 1.286, 275.188, 0., 7.742, 9.661, 0., 0.194, 1.33, "", "", "", "", "", 
  "", "", "", "", "", "", "", "", "", "", "", "", "", "", "", "", "", "", "", 
  "", "", 18.52, 6.624554*^6, 51.667, 27.3, 5.445, 3.519, 5321.444, 3.2, 
  137.016, 11.47, "", "", "", 0.9, 74.48, 0.66}, 
 {"NIC", "North America", "Nicaragua", "2020-06-21", 1823., 0., 51.286, 64., 
  0., 1.286, 275.188, 0., 7.742, 9.661, 0., 0.194, 1.33, "", "", "", "", "", 
  "", "", "", "", "", "", "", "", "", "", "", "", "", "", "", "", "", "", "", 
  "", "", 18.52, 6.624554*^6, 51.667, 27.3, 5.445, 3.519, 5321.444, 3.2, 
  137.016, 11.47, "", "", "", 0.9, 74.48, 0.66}, 
 {"NIC", "North America", "Nicaragua", "2020-06-22", 1823., 0., 51.286, 64., 
  0., 1.286, 275.188, 0., 7.742, 9.661, 0., 0.194, 1.33, "", "", "", "", "", 
  "", "", "", "", "", "", "", "", "", "", "", "", "", "", "", "", "", "", "", 
  "", "", 18.52, 6.624554*^6, 51.667, 27.3, 5.445, 3.519, 5321.444, 3.2, 
  137.016, 11.47, "", "", "", 0.9, 74.48, 0.66}, 
 {"NIC", "North America", "Nicaragua", "2020-06-23", 2170., 347., 49.571, 
  74., 10., 1.429, 327.569, 52.381, 7.483, 11.171, 1.51, 0.216, 1.33, "", "", 
  "", "", "", "", "", "", "", "", "", "", "", "", "", "", "", "", "", "", "", 
  "", "", "", "", "", 18.52, 6.624554*^6, 51.667, 27.3, 5.445, 3.519, 
  5321.444, 3.2, 137.016, 11.47, "", "", "", 0.9, 74.48, 0.66}, 
 {"NIC", "North America", "Nicaragua", "2020-06-24", 2170., 0., 49.571, 74., 
  0., 1.429, 327.569, 0., 7.483, 11.171, 0., 0.216, 1.33, "", "", "", "", "", 
  "", "", "", "", "", "", "", "", "", "", "", "", "", "", "", "", "", "", "", 
  "", "", 18.52, 6.624554*^6, 51.667, 27.3, 5.445, 3.519, 5321.444, 3.2, 
  137.016, 11.47, "", "", "", 0.9, 74.48, 0.66}, 
 {"NIC", "North America", "Nicaragua", "2020-06-25", 2170., 0., 49.571, 74., 
  0., 1.429, 327.569, 0., 7.483, 11.171, 0., 0.216, 1.33, "", "", "", "", "", 
  "", "", "", "", "", "", "", "", "", "", "", "", "", "", "", "", "", "", "", 
  "", "", 18.52, 6.624554*^6, 51.667, 27.3, 5.445, 3.519, 5321.444, 3.2, 
  137.016, 11.47, "", "", "", 0.9, 74.48, 0.66}, 
 {"NIC", "North America", "Nicaragua", "2020-06-26", 2170., 0., 49.571, 74., 
  0., 1.429, 327.569, 0., 7.483, 11.171, 0., 0.216, 1.33, "", "", "", "", "", 
  "", "", "", "", "", "", "", "", "", "", "", "", "", "", "", "", "", "", "", 
  "", "", 18.52, 6.624554*^6, 51.667, 27.3, 5.445, 3.519, 5321.444, 3.2, 
  137.016, 11.47, "", "", "", 0.9, 74.48, 0.66}, 
 {"NIC", "North America", "Nicaragua", "2020-06-27", 2170., 0., 49.571, 74., 
  0., 1.429, 327.569, 0., 7.483, 11.171, 0., 0.216, 1.33, "", "", "", "", "", 
  "", "", "", "", "", "", "", "", "", "", "", "", "", "", "", "", "", "", "", 
  "", "", 18.52, 6.624554*^6, 51.667, 27.3, 5.445, 3.519, 5321.444, 3.2, 
  137.016, 11.47, "", "", "", 0.9, 74.48, 0.66}, 
 {"NIC", "North America", "Nicaragua", "2020-06-28", 2170., 0., 49.571, 74., 
  0., 1.429, 327.569, 0., 7.483, 11.171, 0., 0.216, 1.33, "", "", "", "", "", 
  "", "", "", "", "", "", "", "", "", "", "", "", "", "", "", "", "", "", "", 
  "", "", 18.52, 6.624554*^6, 51.667, 27.3, 5.445, 3.519, 5321.444, 3.2, 
  137.016, 11.47, "", "", "", 0.9, 74.48, 0.66}, 
 {"NIC", "North America", "Nicaragua", "2020-06-29", 2170., 0., 49.571, 74., 
  0., 1.429, 327.569, 0., 7.483, 11.171, 0., 0.216, 1.32, "", "", "", "", "", 
  "", "", "", "", "", "", "", "", "", "", "", "", "", "", "", "", "", "", "", 
  "", "", 18.52, 6.624554*^6, 51.667, 27.3, 5.445, 3.519, 5321.444, 3.2, 
  137.016, 11.47, "", "", "", 0.9, 74.48, 0.66}, 
 {"NIC", "North America", "Nicaragua", "2020-06-30", 2519., 349., 49.857, 
  83., 9., 1.286, 380.252, 52.683, 7.526, 12.529, 1.359, 0.194, 1.32, "", "", 
  "", "", "", "", "", "", "", "", "", "", "", "", "", "", "", "", "", "", "", 
  "", "", "", "", "", 18.52, 6.624554*^6, 51.667, 27.3, 5.445, 3.519, 
  5321.444, 3.2, 137.016, 11.47, "", "", "", 0.9, 74.48, 0.66}, 
 {"NIC", "North America", "Nicaragua", "2020-07-01", 2519., 0., 49.857, 83., 
  0., 1.286, 380.252, 0., 7.526, 12.529, 0., 0.194, 1.32, "", "", "", "", "", 
  "", "", "", "", "", "", "", "", "", "", "", "", "", "", "", "", "", "", "", 
  "", "", 18.52, 6.624554*^6, 51.667, 27.3, 5.445, 3.519, 5321.444, 3.2, 
  137.016, 11.47, "", "", "", 0.9, 74.48, 0.66}, 
 {"NIC", "North America", "Nicaragua", "2020-07-02", 2519., 0., 49.857, 83., 
  0., 1.286, 380.252, 0., 7.526, 12.529, 0., 0.194, 1.32, "", "", "", "", "", 
  "", "", "", "", "", "", "", "", "", "", "", "", "", "", "", "", "", "", "", 
  "", "", 18.52, 6.624554*^6, 51.667, 27.3, 5.445, 3.519, 5321.444, 3.2, 
  137.016, 11.47, "", "", "", 0.9, 74.48, 0.66}, 
 {"NIC", "North America", "Nicaragua", "2020-07-03", 2519., 0., 49.857, 83., 
  0., 1.286, 380.252, 0., 7.526, 12.529, 0., 0.194, 1.32, "", "", "", "", "", 
  "", "", "", "", "", "", "", "", "", "", "", "", "", "", "", "", "", "", "", 
  "", "", 18.52, 6.624554*^6, 51.667, 27.3, 5.445, 3.519, 5321.444, 3.2, 
  137.016, 11.47, "", "", "", 0.9, 74.48, 0.66}, 
 {"NIC", "North America", "Nicaragua", "2020-07-04", 2519., 0., 49.857, 83., 
  0., 1.286, 380.252, 0., 7.526, 12.529, 0., 0.194, 1.32, "", "", "", "", "", 
  "", "", "", "", "", "", "", "", "", "", "", "", "", "", "", "", "", "", "", 
  "", "", 18.52, 6.624554*^6, 51.667, 27.3, 5.445, 3.519, 5321.444, 3.2, 
  137.016, 11.47, "", "", "", 0.9, 74.48, 0.66}, 
 {"NIC", "North America", "Nicaragua", "2020-07-05", 2519., 0., 49.857, 83., 
  0., 1.286, 380.252, 0., 7.526, 12.529, 0., 0.194, 1.32, "", "", "", "", "", 
  "", "", "", "", "", "", "", "", "", "", "", "", "", "", "", "", "", "", "", 
  "", "", 18.52, 6.624554*^6, 51.667, 27.3, 5.445, 3.519, 5321.444, 3.2, 
  137.016, 11.47, "", "", "", 0.9, 74.48, 0.66}, 
 {"NIC", "North America", "Nicaragua", "2020-07-06", 2519., 0., 49.857, 83., 
  0., 1.286, 380.252, 0., 7.526, 12.529, 0., 0.194, 1.32, "", "", "", "", "", 
  "", "", "", "", "", "", "", "", "", "", "", "", "", "", "", "", "", "", "", 
  "", "", 22.22, 6.624554*^6, 51.667, 27.3, 5.445, 3.519, 5321.444, 3.2, 
  137.016, 11.47, "", "", "", 0.9, 74.48, 0.66}, 
 {"NIC", "North America", "Nicaragua", "2020-07-07", 2846., 327., 46.714, 
  91., 8., 1.143, 429.614, 49.362, 7.052, 13.737, 1.208, 0.173, 1.32, "", "", 
  "", "", "", "", "", "", "", "", "", "", "", "", "", "", "", "", "", "", "", 
  "", "", "", "", "", 22.22, 6.624554*^6, 51.667, 27.3, 5.445, 3.519, 
  5321.444, 3.2, 137.016, 11.47, "", "", "", 0.9, 74.48, 0.66}, 
 {"NIC", "North America", "Nicaragua", "2020-07-08", 2846., 0., 46.714, 91., 
  0., 1.143, 429.614, 0., 7.052, 13.737, 0., 0.173, 1.32, "", "", "", "", "", 
  "", "", "", "", "", "", "", "", "", "", "", "", "", "", "", "", "", "", "", 
  "", "", 22.22, 6.624554*^6, 51.667, 27.3, 5.445, 3.519, 5321.444, 3.2, 
  137.016, 11.47, "", "", "", 0.9, 74.48, 0.66}, 
 {"NIC", "North America", "Nicaragua", "2020-07-09", 2846., 0., 46.714, 91., 
  0., 1.143, 429.614, 0., 7.052, 13.737, 0., 0.173, 1.32, "", "", "", "", "", 
  "", "", "", "", "", "", "", "", "", "", "", "", "", "", "", "", "", "", "", 
  "", "", 22.22, 6.624554*^6, 51.667, 27.3, 5.445, 3.519, 5321.444, 3.2, 
  137.016, 11.47, "", "", "", 0.9, 74.48, 0.66}, 
 {"NIC", "North America", "Nicaragua", "2020-07-10", 2846., 0., 46.714, 91., 
  0., 1.143, 429.614, 0., 7.052, 13.737, 0., 0.173, 1.31, "", "", "", "", "", 
  "", "", "", "", "", "", "", "", "", "", "", "", "", "", "", "", "", "", "", 
  "", "", 22.22, 6.624554*^6, 51.667, 27.3, 5.445, 3.519, 5321.444, 3.2, 
  137.016, 11.47, "", "", "", 0.9, 74.48, 0.66}, 
 {"NIC", "North America", "Nicaragua", "2020-07-11", 2846., 0., 46.714, 91., 
  0., 1.143, 429.614, 0., 7.052, 13.737, 0., 0.173, 1.31, "", "", "", "", "", 
  "", "", "", "", "", "", "", "", "", "", "", "", "", "", "", "", "", "", "", 
  "", "", 22.22, 6.624554*^6, 51.667, 27.3, 5.445, 3.519, 5321.444, 3.2, 
  137.016, 11.47, "", "", "", 0.9, 74.48, 0.66}, 
 {"NIC", "North America", "Nicaragua", "2020-07-12", 2846., 0., 46.714, 91., 
  0., 1.143, 429.614, 0., 7.052, 13.737, 0., 0.173, 1.31, "", "", "", "", "", 
  "", "", "", "", "", "", "", "", "", "", "", "", "", "", "", "", "", "", "", 
  "", "", 22.22, 6.624554*^6, 51.667, 27.3, 5.445, 3.519, 5321.444, 3.2, 
  137.016, 11.47, "", "", "", 0.9, 74.48, 0.66}, 
 {"NIC", "North America", "Nicaragua", "2020-07-13", 2846., 0., 46.714, 91., 
  0., 1.143, 429.614, 0., 7.052, 13.737, 0., 0.173, 1.31, "", "", "", "", "", 
  "", "", "", "", "", "", "", "", "", "", "", "", "", "", "", "", "", "", "", 
  "", "", 22.22, 6.624554*^6, 51.667, 27.3, 5.445, 3.519, 5321.444, 3.2, 
  137.016, 11.47, "", "", "", 0.9, 74.48, 0.66}, 
 {"NIC", "North America", "Nicaragua", "2020-07-14", 3147., 301., 43., 99., 
  8., 1.143, 475.051, 45.437, 6.491, 14.944, 1.208, 0.173, 1.31, "", "", "", 
  "", "", "", "", "", "", "", "", "", "", "", "", "", "", "", "", "", "", "", 
  "", "", "", "", 20.37, 6.624554*^6, 51.667, 27.3, 5.445, 3.519, 5321.444, 
  3.2, 137.016, 11.47, "", "", "", 0.9, 74.48, 0.66}, 
 {"NIC", "North America", "Nicaragua", "2020-07-15", 3147., 0., 43., 99., 0., 
  1.143, 475.051, 0., 6.491, 14.944, 0., 0.173, 1.31, "", "", "", "", "", "", 
  "", "", "", "", "", "", "", "", "", "", "", "", "", "", "", "", "", "", "", 
  "", 20.37, 6.624554*^6, 51.667, 27.3, 5.445, 3.519, 5321.444, 3.2, 137.016, 
  11.47, "", "", "", 0.9, 74.48, 0.66}, {"NIC", "North America", "Nicaragua", 
  "2020-07-16", 3147., 0., 43., 99., 0., 1.143, 475.051, 0., 6.491, 14.944, 
  0., 0.173, 1.31, "", "", "", "", "", "", "", "", "", "", "", "", "", "", 
  "", "", "", "", "", "", "", "", "", "", "", "", 20.37, 6.624554*^6, 51.667, 
  27.3, 5.445, 3.519, 5321.444, 3.2, 137.016, 11.47, "", "", "", 0.9, 74.48, 
  0.66}, {"NIC", "North America", "Nicaragua", "2020-07-17", 3147., 0., 43., 
  99., 0., 1.143, 475.051, 0., 6.491, 14.944, 0., 0.173, 1.31, "", "", "", 
  "", "", "", "", "", "", "", "", "", "", "", "", "", "", "", "", "", "", "", 
  "", "", "", "", 20.37, 6.624554*^6, 51.667, 27.3, 5.445, 3.519, 5321.444, 
  3.2, 137.016, 11.47, "", "", "", 0.9, 74.48, 0.66}, 
 {"NIC", "North America", "Nicaragua", "2020-07-18", 3147., 0., 43., 99., 0., 
  1.143, 475.051, 0., 6.491, 14.944, 0., 0.173, 1.31, "", "", "", "", "", "", 
  "", "", "", "", "", "", "", "", "", "", "", "", "", "", "", "", "", "", "", 
  "", 20.37, 6.624554*^6, 51.667, 27.3, 5.445, 3.519, 5321.444, 3.2, 137.016, 
  11.47, "", "", "", 0.9, 74.48, 0.66}, {"NIC", "North America", "Nicaragua", 
  "2020-07-19", 3147., 0., 43., 99., 0., 1.143, 475.051, 0., 6.491, 14.944, 
  0., 0.173, 1.31, "", "", "", "", "", "", "", "", "", "", "", "", "", "", 
  "", "", "", "", "", "", "", "", "", "", "", "", 20.37, 6.624554*^6, 51.667, 
  27.3, 5.445, 3.519, 5321.444, 3.2, 137.016, 11.47, "", "", "", 0.9, 74.48, 
  0.66}, {"NIC", "North America", "Nicaragua", "2020-07-20", 3147., 0., 43., 
  99., 0., 1.143, 475.051, 0., 6.491, 14.944, 0., 0.173, 1.31, "", "", "", 
  "", "", "", "", "", "", "", "", "", "", "", "", "", "", "", "", "", "", "", 
  "", "", "", "", 20.37, 6.624554*^6, 51.667, 27.3, 5.445, 3.519, 5321.444, 
  3.2, 137.016, 11.47, "", "", "", 0.9, 74.48, 0.66}, 
 {"NIC", "North America", "Nicaragua", "2020-07-21", 3439., 292., 41.714, 
  108., 9., 1.286, 519.129, 44.078, 6.297, 16.303, 1.359, 0.194, 1.31, "", 
  "", "", "", "", "", "", "", "", "", "", "", "", "", "", "", "", "", "", "", 
  "", "", "", "", "", "", 20.37, 6.624554*^6, 51.667, 27.3, 5.445, 3.519, 
  5321.444, 3.2, 137.016, 11.47, "", "", "", 0.9, 74.48, 0.66}, 
 {"NIC", "North America", "Nicaragua", "2020-07-22", 3439., 0., 41.714, 108., 
  0., 1.286, 519.129, 0., 6.297, 16.303, 0., 0.194, 1.31, "", "", "", "", "", 
  "", "", "", "", "", "", "", "", "", "", "", "", "", "", "", "", "", "", "", 
  "", "", 20.37, 6.624554*^6, 51.667, 27.3, 5.445, 3.519, 5321.444, 3.2, 
  137.016, 11.47, "", "", "", 0.9, 74.48, 0.66}, 
 {"NIC", "North America", "Nicaragua", "2020-07-23", 3439., 0., 41.714, 108., 
  0., 1.286, 519.129, 0., 6.297, 16.303, 0., 0.194, 1.31, "", "", "", "", "", 
  "", "", "", "", "", "", "", "", "", "", "", "", "", "", "", "", "", "", "", 
  "", "", 20.37, 6.624554*^6, 51.667, 27.3, 5.445, 3.519, 5321.444, 3.2, 
  137.016, 11.47, "", "", "", 0.9, 74.48, 0.66}, 
 {"NIC", "North America", "Nicaragua", "2020-07-24", 3439., 0., 41.714, 108., 
  0., 1.286, 519.129, 0., 6.297, 16.303, 0., 0.194, 1.31, "", "", "", "", "", 
  "", "", "", "", "", "", "", "", "", "", "", "", "", "", "", "", "", "", "", 
  "", "", 20.37, 6.624554*^6, 51.667, 27.3, 5.445, 3.519, 5321.444, 3.2, 
  137.016, 11.47, "", "", "", 0.9, 74.48, 0.66}, 
 {"NIC", "North America", "Nicaragua", "2020-07-25", 3439., 0., 41.714, 108., 
  0., 1.286, 519.129, 0., 6.297, 16.303, 0., 0.194, 1.3, "", "", "", "", "", 
  "", "", "", "", "", "", "", "", "", "", "", "", "", "", "", "", "", "", "", 
  "", "", 20.37, 6.624554*^6, 51.667, 27.3, 5.445, 3.519, 5321.444, 3.2, 
  137.016, 11.47, "", "", "", 0.9, 74.48, 0.66}, 
 {"NIC", "North America", "Nicaragua", "2020-07-26", 3439., 0., 41.714, 108., 
  0., 1.286, 519.129, 0., 6.297, 16.303, 0., 0.194, 1.3, "", "", "", "", "", 
  "", "", "", "", "", "", "", "", "", "", "", "", "", "", "", "", "", "", "", 
  "", "", 20.37, 6.624554*^6, 51.667, 27.3, 5.445, 3.519, 5321.444, 3.2, 
  137.016, 11.47, "", "", "", 0.9, 74.48, 0.66}, 
 {"NIC", "North America", "Nicaragua", "2020-07-27", 3439., 0., 41.714, 108., 
  0., 1.286, 519.129, 0., 6.297, 16.303, 0., 0.194, 1.3, "", "", "", "", "", 
  "", "", "", "", "", "", "", "", "", "", "", "", "", "", "", "", "", "", "", 
  "", "", 20.37, 6.624554*^6, 51.667, 27.3, 5.445, 3.519, 5321.444, 3.2, 
  137.016, 11.47, "", "", "", 0.9, 74.48, 0.66}, 
 {"NIC", "North America", "Nicaragua", "2020-07-28", 3672., 233., 33.286, 
  116., 8., 1.143, 554.301, 35.172, 5.025, 17.511, 1.208, 0.173, 1.3, "", "", 
  "", "", "", "", "", "", "", "", "", "", "", "", "", "", "", "", "", "", "", 
  "", "", "", "", "", 20.37, 6.624554*^6, 51.667, 27.3, 5.445, 3.519, 
  5321.444, 3.2, 137.016, 11.47, "", "", "", 0.9, 74.48, 0.66}, 
 {"NIC", "North America", "Nicaragua", "2020-07-29", 3672., 0., 33.286, 116., 
  0., 1.143, 554.301, 0., 5.025, 17.511, 0., 0.173, 1.3, "", "", "", "", "", 
  "", "", "", "", "", "", "", "", "", "", "", "", "", "", "", "", "", "", "", 
  "", "", 20.37, 6.624554*^6, 51.667, 27.3, 5.445, 3.519, 5321.444, 3.2, 
  137.016, 11.47, "", "", "", 0.9, 74.48, 0.66}, 
 {"NIC", "North America", "Nicaragua", "2020-07-30", 3672., 0., 33.286, 116., 
  0., 1.143, 554.301, 0., 5.025, 17.511, 0., 0.173, 1.3, "", "", "", "", "", 
  "", "", "", "", "", "", "", "", "", "", "", "", "", "", "", "", "", "", "", 
  "", "", 20.37, 6.624554*^6, 51.667, 27.3, 5.445, 3.519, 5321.444, 3.2, 
  137.016, 11.47, "", "", "", 0.9, 74.48, 0.66}, 
 {"NIC", "North America", "Nicaragua", "2020-07-31", 3672., 0., 33.286, 116., 
  0., 1.143, 554.301, 0., 5.025, 17.511, 0., 0.173, 1.31, "", "", "", "", "", 
  "", "", "", "", "", "", "", "", "", "", "", "", "", "", "", "", "", "", "", 
  "", "", 20.37, 6.624554*^6, 51.667, 27.3, 5.445, 3.519, 5321.444, 3.2, 
  137.016, 11.47, "", "", "", 0.9, 74.48, 0.66}, 
 {"NIC", "North America", "Nicaragua", "2020-08-01", 3672., 0., 33.286, 116., 
  0., 1.143, 554.301, 0., 5.025, 17.511, 0., 0.173, 1.31, "", "", "", "", "", 
  "", "", "", "", "", "", "", "", "", "", "", "", "", "", "", "", "", "", "", 
  "", "", 20.37, 6.624554*^6, 51.667, 27.3, 5.445, 3.519, 5321.444, 3.2, 
  137.016, 11.47, "", "", "", 0.9, 74.48, 0.66}, 
 {"NIC", "North America", "Nicaragua", "2020-08-02", 3672., 0., 33.286, 116., 
  0., 1.143, 554.301, 0., 5.025, 17.511, 0., 0.173, 1.31, "", "", "", "", "", 
  "", "", "", "", "", "", "", "", "", "", "", "", "", "", "", "", "", "", "", 
  "", "", 20.37, 6.624554*^6, 51.667, 27.3, 5.445, 3.519, 5321.444, 3.2, 
  137.016, 11.47, "", "", "", 0.9, 74.48, 0.66}, 
 {"NIC", "North America", "Nicaragua", "2020-08-03", 3672., 0., 33.286, 116., 
  0., 1.143, 554.301, 0., 5.025, 17.511, 0., 0.173, 1.31, "", "", "", "", "", 
  "", "", "", "", "", "", "", "", "", "", "", "", "", "", "", "", "", "", "", 
  "", "", 20.37, 6.624554*^6, 51.667, 27.3, 5.445, 3.519, 5321.444, 3.2, 
  137.016, 11.47, "", "", "", 0.9, 74.48, 0.66}, 
 {"NIC", "North America", "Nicaragua", "2020-08-04", 3902., 230., 32.857, 
  123., 7., 1., 589.021, 34.719, 4.96, 18.567, 1.057, 0.151, 1.31, "", "", 
  "", "", "", "", "", "", "", "", "", "", "", "", "", "", "", "", "", "", "", 
  "", "", "", "", "", 20.37, 6.624554*^6, 51.667, 27.3, 5.445, 3.519, 
  5321.444, 3.2, 137.016, 11.47, "", "", "", 0.9, 74.48, 0.66}, 
 {"NIC", "North America", "Nicaragua", "2020-08-05", 3902., 0., 32.857, 123., 
  0., 1., 589.021, 0., 4.96, 18.567, 0., 0.151, 1.31, "", "", "", "", "", "", 
  "", "", "", "", "", "", "", "", "", "", "", "", "", "", "", "", "", "", "", 
  "", 20.37, 6.624554*^6, 51.667, 27.3, 5.445, 3.519, 5321.444, 3.2, 137.016, 
  11.47, "", "", "", 0.9, 74.48, 0.66}, {"NIC", "North America", "Nicaragua", 
  "2020-08-06", 3902., 0., 32.857, 123., 0., 1., 589.021, 0., 4.96, 18.567, 
  0., 0.151, 1.31, "", "", "", "", "", "", "", "", "", "", "", "", "", "", 
  "", "", "", "", "", "", "", "", "", "", "", "", 20.37, 6.624554*^6, 51.667, 
  27.3, 5.445, 3.519, 5321.444, 3.2, 137.016, 11.47, "", "", "", 0.9, 74.48, 
  0.66}, {"NIC", "North America", "Nicaragua", "2020-08-07", 3902., 0., 
  32.857, 123., 0., 1., 589.021, 0., 4.96, 18.567, 0., 0.151, 1.32, "", "", 
  "", "", "", "", "", "", "", "", "", "", "", "", "", "", "", "", "", "", "", 
  "", "", "", "", "", 20.37, 6.624554*^6, 51.667, 27.3, 5.445, 3.519, 
  5321.444, 3.2, 137.016, 11.47, "", "", "", 0.9, 74.48, 0.66}, 
 {"NIC", "North America", "Nicaragua", "2020-08-08", 3902., 0., 32.857, 123., 
  0., 1., 589.021, 0., 4.96, 18.567, 0., 0.151, 1.32, "", "", "", "", "", "", 
  "", "", "", "", "", "", "", "", "", "", "", "", "", "", "", "", "", "", "", 
  "", 20.37, 6.624554*^6, 51.667, 27.3, 5.445, 3.519, 5321.444, 3.2, 137.016, 
  11.47, "", "", "", 0.9, 74.48, 0.66}, {"NIC", "North America", "Nicaragua", 
  "2020-08-09", 3902., 0., 32.857, 123., 0., 1., 589.021, 0., 4.96, 18.567, 
  0., 0.151, 1.32, "", "", "", "", "", "", "", "", "", "", "", "", "", "", 
  "", "", "", "", "", "", "", "", "", "", "", "", 20.37, 6.624554*^6, 51.667, 
  27.3, 5.445, 3.519, 5321.444, 3.2, 137.016, 11.47, "", "", "", 0.9, 74.48, 
  0.66}, {"NIC", "North America", "Nicaragua", "2020-08-10", 3902., 0., 
  32.857, 123., 0., 1., 589.021, 0., 4.96, 18.567, 0., 0.151, 1.32, "", "", 
  "", "", "", "", "", "", "", "", "", "", "", "", "", "", "", "", "", "", "", 
  "", "", "", "", "", 20.37, 6.624554*^6, 51.667, 27.3, 5.445, 3.519, 
  5321.444, 3.2, 137.016, 11.47, "", "", "", 0.9, 74.48, 0.66}, 
 {"NIC", "North America", "Nicaragua", "2020-08-11", 4115., 213., 30.429, 
  128., 5., 0.714, 621.174, 32.153, 4.593, 19.322, 0.755, 0.108, 1.32, "", 
  "", "", "", "", "", "", "", "", "", "", "", "", "", "", "", "", "", "", "", 
  "", "", "", "", "", "", 20.37, 6.624554*^6, 51.667, 27.3, 5.445, 3.519, 
  5321.444, 3.2, 137.016, 11.47, "", "", "", 0.9, 74.48, 0.66}, 
 {"NIC", "North America", "Nicaragua", "2020-08-12", 4115., 0., 30.429, 128., 
  0., 0.714, 621.174, 0., 4.593, 19.322, 0., 0.108, 1.32, "", "", "", "", "", 
  "", "", "", "", "", "", "", "", "", "", "", "", "", "", "", "", "", "", "", 
  "", "", 20.37, 6.624554*^6, 51.667, 27.3, 5.445, 3.519, 5321.444, 3.2, 
  137.016, 11.47, "", "", "", 0.9, 74.48, 0.66}, 
 {"NIC", "North America", "Nicaragua", "2020-08-13", 4115., 0., 30.429, 128., 
  0., 0.714, 621.174, 0., 4.593, 19.322, 0., 0.108, 1.32, "", "", "", "", "", 
  "", "", "", "", "", "", "", "", "", "", "", "", "", "", "", "", "", "", "", 
  "", "", 20.37, 6.624554*^6, 51.667, 27.3, 5.445, 3.519, 5321.444, 3.2, 
  137.016, 11.47, "", "", "", 0.9, 74.48, 0.66}, 
 {"NIC", "North America", "Nicaragua", "2020-08-14", 4115., 0., 30.429, 128., 
  0., 0.714, 621.174, 0., 4.593, 19.322, 0., 0.108, 1.32, "", "", "", "", "", 
  "", "", "", "", "", "", "", "", "", "", "", "", "", "", "", "", "", "", "", 
  "", "", 20.37, 6.624554*^6, 51.667, 27.3, 5.445, 3.519, 5321.444, 3.2, 
  137.016, 11.47, "", "", "", 0.9, 74.48, 0.66}, 
 {"NIC", "North America", "Nicaragua", "2020-08-15", 4115., 0., 30.429, 128., 
  0., 0.714, 621.174, 0., 4.593, 19.322, 0., 0.108, 1.33, "", "", "", "", "", 
  "", "", "", "", "", "", "", "", "", "", "", "", "", "", "", "", "", "", "", 
  "", "", 20.37, 6.624554*^6, 51.667, 27.3, 5.445, 3.519, 5321.444, 3.2, 
  137.016, 11.47, "", "", "", 0.9, 74.48, 0.66}, 
 {"NIC", "North America", "Nicaragua", "2020-08-16", 4115., 0., 30.429, 128., 
  0., 0.714, 621.174, 0., 4.593, 19.322, 0., 0.108, 1.33, "", "", "", "", "", 
  "", "", "", "", "", "", "", "", "", "", "", "", "", "", "", "", "", "", "", 
  "", "", 20.37, 6.624554*^6, 51.667, 27.3, 5.445, 3.519, 5321.444, 3.2, 
  137.016, 11.47, "", "", "", 0.9, 74.48, 0.66}, 
 {"NIC", "North America", "Nicaragua", "2020-08-17", 4115., 0., 30.429, 128., 
  0., 0.714, 621.174, 0., 4.593, 19.322, 0., 0.108, 1.33, "", "", "", "", "", 
  "", "", "", "", "", "", "", "", "", "", "", "", "", "", "", "", "", "", "", 
  "", "", 20.37, 6.624554*^6, 51.667, 27.3, 5.445, 3.519, 5321.444, 3.2, 
  137.016, 11.47, "", "", "", 0.9, 74.48, 0.66}, 
 {"NIC", "North America", "Nicaragua", "2020-08-18", 4311., 196., 28., 133., 
  5., 0.714, 650.761, 29.587, 4.227, 20.077, 0.755, 0.108, 1.33, "", "", "", 
  "", "", "", "", "", "", "", "", "", "", "", "", "", "", "", "", "", "", "", 
  "", "", "", "", 20.37, 6.624554*^6, 51.667, 27.3, 5.445, 3.519, 5321.444, 
  3.2, 137.016, 11.47, "", "", "", 0.9, 74.48, 0.66}, 
 {"NIC", "North America", "Nicaragua", "2020-08-19", 4311., 0., 28., 133., 
  0., 0.714, 650.761, 0., 4.227, 20.077, 0., 0.108, 1.33, "", "", "", "", "", 
  "", "", "", "", "", "", "", "", "", "", "", "", "", "", "", "", "", "", "", 
  "", "", 20.37, 6.624554*^6, 51.667, 27.3, 5.445, 3.519, 5321.444, 3.2, 
  137.016, 11.47, "", "", "", 0.9, 74.48, 0.66}, 
 {"NIC", "North America", "Nicaragua", "2020-08-20", 4311., 0., 28., 133., 
  0., 0.714, 650.761, 0., 4.227, 20.077, 0., 0.108, 1.33, "", "", "", "", "", 
  "", "", "", "", "", "", "", "", "", "", "", "", "", "", "", "", "", "", "", 
  "", "", 20.37, 6.624554*^6, 51.667, 27.3, 5.445, 3.519, 5321.444, 3.2, 
  137.016, 11.47, "", "", "", 0.9, 74.48, 0.66}, 
 {"NIC", "North America", "Nicaragua", "2020-08-21", 4311., 0., 28., 133., 
  0., 0.714, 650.761, 0., 4.227, 20.077, 0., 0.108, 1.33, "", "", "", "", "", 
  "", "", "", "", "", "", "", "", "", "", "", "", "", "", "", "", "", "", "", 
  "", "", 20.37, 6.624554*^6, 51.667, 27.3, 5.445, 3.519, 5321.444, 3.2, 
  137.016, 11.47, "", "", "", 0.9, 74.48, 0.66}, 
 {"NIC", "North America", "Nicaragua", "2020-08-22", 4311., 0., 28., 133., 
  0., 0.714, 650.761, 0., 4.227, 20.077, 0., 0.108, 1.33, "", "", "", "", "", 
  "", "", "", "", "", "", "", "", "", "", "", "", "", "", "", "", "", "", "", 
  "", "", 20.37, 6.624554*^6, 51.667, 27.3, 5.445, 3.519, 5321.444, 3.2, 
  137.016, 11.47, "", "", "", 0.9, 74.48, 0.66}, 
 {"NIC", "North America", "Nicaragua", "2020-08-23", 4311., 0., 28., 133., 
  0., 0.714, 650.761, 0., 4.227, 20.077, 0., 0.108, 1.34, "", "", "", "", "", 
  "", "", "", "", "", "", "", "", "", "", "", "", "", "", "", "", "", "", "", 
  "", "", 20.37, 6.624554*^6, 51.667, 27.3, 5.445, 3.519, 5321.444, 3.2, 
  137.016, 11.47, "", "", "", 0.9, 74.48, 0.66}, 
 {"NIC", "North America", "Nicaragua", "2020-08-24", 4311., 0., 28., 133., 
  0., 0.714, 650.761, 0., 4.227, 20.077, 0., 0.108, 1.34, "", "", "", "", "", 
  "", "", "", "", "", "", "", "", "", "", "", "", "", "", "", "", "", "", "", 
  "", "", 20.37, 6.624554*^6, 51.667, 27.3, 5.445, 3.519, 5321.444, 3.2, 
  137.016, 11.47, "", "", "", 0.9, 74.48, 0.66}, 
 {"NIC", "North America", "Nicaragua", "2020-08-25", 4494., 183., 26.143, 
  137., 4., 0.571, 678.385, 27.625, 3.946, 20.681, 0.604, 0.086, 1.34, "", 
  "", "", "", "", "", "", "", "", "", "", "", "", "", "", "", "", "", "", "", 
  "", "", "", "", "", "", 20.37, 6.624554*^6, 51.667, 27.3, 5.445, 3.519, 
  5321.444, 3.2, 137.016, 11.47, "", "", "", 0.9, 74.48, 0.66}, 
 {"NIC", "North America", "Nicaragua", "2020-08-26", 4494., 0., 26.143, 137., 
  0., 0.571, 678.385, 0., 3.946, 20.681, 0., 0.086, 1.34, "", "", "", "", "", 
  "", "", "", "", "", "", "", "", "", "", "", "", "", "", "", "", "", "", "", 
  "", "", 20.37, 6.624554*^6, 51.667, 27.3, 5.445, 3.519, 5321.444, 3.2, 
  137.016, 11.47, "", "", "", 0.9, 74.48, 0.66}, 
 {"NIC", "North America", "Nicaragua", "2020-08-27", 4494., 0., 26.143, 137., 
  0., 0.571, 678.385, 0., 3.946, 20.681, 0., 0.086, 1.34, "", "", "", "", "", 
  "", "", "", "", "", "", "", "", "", "", "", "", "", "", "", "", "", "", "", 
  "", "", 20.37, 6.624554*^6, 51.667, 27.3, 5.445, 3.519, 5321.444, 3.2, 
  137.016, 11.47, "", "", "", 0.9, 74.48, 0.66}, 
 {"NIC", "North America", "Nicaragua", "2020-08-28", 4494., 0., 26.143, 137., 
  0., 0.571, 678.385, 0., 3.946, 20.681, 0., 0.086, 1.34, "", "", "", "", "", 
  "", "", "", "", "", "", "", "", "", "", "", "", "", "", "", "", "", "", "", 
  "", "", 16.67, 6.624554*^6, 51.667, 27.3, 5.445, 3.519, 5321.444, 3.2, 
  137.016, 11.47, "", "", "", 0.9, 74.48, 0.66}, 
 {"NIC", "North America", "Nicaragua", "2020-08-29", 4494., 0., 26.143, 137., 
  0., 0.571, 678.385, 0., 3.946, 20.681, 0., 0.086, 1.35, "", "", "", "", "", 
  "", "", "", "", "", "", "", "", "", "", "", "", "", "", "", "", "", "", "", 
  "", "", 16.67, 6.624554*^6, 51.667, 27.3, 5.445, 3.519, 5321.444, 3.2, 
  137.016, 11.47, "", "", "", 0.9, 74.48, 0.66}, 
 {"NIC", "North America", "Nicaragua", "2020-08-30", 4494., 0., 26.143, 137., 
  0., 0.571, 678.385, 0., 3.946, 20.681, 0., 0.086, 1.35, "", "", "", "", "", 
  "", "", "", "", "", "", "", "", "", "", "", "", "", "", "", "", "", "", "", 
  "", "", 16.67, 6.624554*^6, 51.667, 27.3, 5.445, 3.519, 5321.444, 3.2, 
  137.016, 11.47, "", "", "", 0.9, 74.48, 0.66}, 
 {"NIC", "North America", "Nicaragua", "2020-08-31", 4494., 0., 26.143, 137., 
  0., 0.571, 678.385, 0., 3.946, 20.681, 0., 0.086, 1.35, "", "", "", "", "", 
  "", "", "", "", "", "", "", "", "", "", "", "", "", "", "", "", "", "", "", 
  "", "", 16.67, 6.624554*^6, 51.667, 27.3, 5.445, 3.519, 5321.444, 3.2, 
  137.016, 11.47, "", "", "", 0.9, 74.48, 0.66}, 
 {"NIC", "North America", "Nicaragua", "2020-09-01", 4668., 174., 24.857, 
  141., 4., 0.571, 704.651, 26.266, 3.752, 21.284, 0.604, 0.086, 1.35, "", 
  "", "", "", "", "", "", "", "", "", "", "", "", "", "", "", "", "", "", "", 
  "", "", "", "", "", "", 16.67, 6.624554*^6, 51.667, 27.3, 5.445, 3.519, 
  5321.444, 3.2, 137.016, 11.47, "", "", "", 0.9, 74.48, 0.66}, 
 {"NIC", "North America", "Nicaragua", "2020-09-02", 4668., 0., 24.857, 141., 
  0., 0.571, 704.651, 0., 3.752, 21.284, 0., 0.086, 1.36, "", "", "", "", "", 
  "", "", "", "", "", "", "", "", "", "", "", "", "", "", "", "", "", "", "", 
  "", "", 16.67, 6.624554*^6, 51.667, 27.3, 5.445, 3.519, 5321.444, 3.2, 
  137.016, 11.47, "", "", "", 0.9, 74.48, 0.66}, 
 {"NIC", "North America", "Nicaragua", "2020-09-03", 4668., 0., 24.857, 141., 
  0., 0.571, 704.651, 0., 3.752, 21.284, 0., 0.086, 1.36, "", "", "", "", "", 
  "", "", "", "", "", "", "", "", "", "", "", "", "", "", "", "", "", "", "", 
  "", "", 16.67, 6.624554*^6, 51.667, 27.3, 5.445, 3.519, 5321.444, 3.2, 
  137.016, 11.47, "", "", "", 0.9, 74.48, 0.66}, 
 {"NIC", "North America", "Nicaragua", "2020-09-04", 4668., 0., 24.857, 141., 
  0., 0.571, 704.651, 0., 3.752, 21.284, 0., 0.086, 1.36, "", "", "", "", "", 
  "", "", "", "", "", "", "", "", "", "", "", "", "", "", "", "", "", "", "", 
  "", "", 16.67, 6.624554*^6, 51.667, 27.3, 5.445, 3.519, 5321.444, 3.2, 
  137.016, 11.47, "", "", "", 0.9, 74.48, 0.66}, 
 {"NIC", "North America", "Nicaragua", "2020-09-05", 4668., 0., 24.857, 141., 
  0., 0.571, 704.651, 0., 3.752, 21.284, 0., 0.086, 1.36, "", "", "", "", "", 
  "", "", "", "", "", "", "", "", "", "", "", "", "", "", "", "", "", "", "", 
  "", "", 16.67, 6.624554*^6, 51.667, 27.3, 5.445, 3.519, 5321.444, 3.2, 
  137.016, 11.47, "", "", "", 0.9, 74.48, 0.66}, 
 {"NIC", "North America", "Nicaragua", "2020-09-06", 4668., 0., 24.857, 141., 
  0., 0.571, 704.651, 0., 3.752, 21.284, 0., 0.086, 1.37, "", "", "", "", "", 
  "", "", "", "", "", "", "", "", "", "", "", "", "", "", "", "", "", "", "", 
  "", "", 16.67, 6.624554*^6, 51.667, 27.3, 5.445, 3.519, 5321.444, 3.2, 
  137.016, 11.47, "", "", "", 0.9, 74.48, 0.66}, 
 {"NIC", "North America", "Nicaragua", "2020-09-07", 4668., 0., 24.857, 141., 
  0., 0.571, 704.651, 0., 3.752, 21.284, 0., 0.086, 1.37, "", "", "", "", "", 
  "", "", "", "", "", "", "", "", "", "", "", "", "", "", "", "", "", "", "", 
  "", "", 11.11, 6.624554*^6, 51.667, 27.3, 5.445, 3.519, 5321.444, 3.2, 
  137.016, 11.47, "", "", "", 0.9, 74.48, 0.66}, 
 {"NIC", "North America", "Nicaragua", "2020-09-08", 4818., 150., 21.429, 
  144., 3., 0.429, 727.294, 22.643, 3.235, 21.737, 0.453, 0.065, 1.38, "", 
  "", "", "", "", "", "", "", "", "", "", "", "", "", "", "", "", "", "", "", 
  "", "", "", "", "", "", 11.11, 6.624554*^6, 51.667, 27.3, 5.445, 3.519, 
  5321.444, 3.2, 137.016, 11.47, "", "", "", 0.9, 74.48, 0.66}, 
 {"NIC", "North America", "Nicaragua", "2020-09-09", 4818., 0., 21.429, 144., 
  0., 0.429, 727.294, 0., 3.235, 21.737, 0., 0.065, 1.37, "", "", "", "", "", 
  "", "", "", "", "", "", "", "", "", "", "", "", "", "", "", "", "", "", "", 
  "", "", 11.11, 6.624554*^6, 51.667, 27.3, 5.445, 3.519, 5321.444, 3.2, 
  137.016, 11.47, "", "", "", 0.9, 74.48, 0.66}, 
 {"NIC", "North America", "Nicaragua", "2020-09-10", 4818., 0., 21.429, 144., 
  0., 0.429, 727.294, 0., 3.235, 21.737, 0., 0.065, 1.35, "", "", "", "", "", 
  "", "", "", "", "", "", "", "", "", "", "", "", "", "", "", "", "", "", "", 
  "", "", 11.11, 6.624554*^6, 51.667, 27.3, 5.445, 3.519, 5321.444, 3.2, 
  137.016, 11.47, "", "", "", 0.9, 74.48, 0.66}, 
 {"NIC", "North America", "Nicaragua", "2020-09-11", 4818., 0., 21.429, 144., 
  0., 0.429, 727.294, 0., 3.235, 21.737, 0., 0.065, 1.34, "", "", "", "", "", 
  "", "", "", "", "", "", "", "", "", "", "", "", "", "", "", "", "", "", "", 
  "", "", 11.11, 6.624554*^6, 51.667, 27.3, 5.445, 3.519, 5321.444, 3.2, 
  137.016, 11.47, "", "", "", 0.9, 74.48, 0.66}, 
 {"NIC", "North America", "Nicaragua", "2020-09-12", 4818., 0., 21.429, 144., 
  0., 0.429, 727.294, 0., 3.235, 21.737, 0., 0.065, 1.33, "", "", "", "", "", 
  "", "", "", "", "", "", "", "", "", "", "", "", "", "", "", "", "", "", "", 
  "", "", 11.11, 6.624554*^6, 51.667, 27.3, 5.445, 3.519, 5321.444, 3.2, 
  137.016, 11.47, "", "", "", 0.9, 74.48, 0.66}, 
 {"NIC", "North America", "Nicaragua", "2020-09-13", 4818., 0., 21.429, 144., 
  0., 0.429, 727.294, 0., 3.235, 21.737, 0., 0.065, 1.33, "", "", "", "", "", 
  "", "", "", "", "", "", "", "", "", "", "", "", "", "", "", "", "", "", "", 
  "", "", 11.11, 6.624554*^6, 51.667, 27.3, 5.445, 3.519, 5321.444, 3.2, 
  137.016, 11.47, "", "", "", 0.9, 74.48, 0.66}, 
 {"NIC", "North America", "Nicaragua", "2020-09-14", 4818., 0., 21.429, 144., 
  0., 0.429, 727.294, 0., 3.235, 21.737, 0., 0.065, 1.32, "", "", "", "", "", 
  "", "", "", "", "", "", "", "", "", "", "", "", "", "", "", "", "", "", "", 
  "", "", 11.11, 6.624554*^6, 51.667, 27.3, 5.445, 3.519, 5321.444, 3.2, 
  137.016, 11.47, "", "", "", 0.9, 74.48, 0.66}, 
 {"NIC", "North America", "Nicaragua", "2020-09-15", 4961., 143., 20.429, 
  147., 3., 0.429, 748.881, 21.586, 3.084, 22.19, 0.453, 0.065, 1.31, "", "", 
  "", "", "", "", "", "", "", "", "", "", "", "", "", "", "", "", "", "", "", 
  "", "", "", "", "", 11.11, 6.624554*^6, 51.667, 27.3, 5.445, 3.519, 
  5321.444, 3.2, 137.016, 11.47, "", "", "", 0.9, 74.48, 0.66}, 
 {"NIC", "North America", "Nicaragua", "2020-09-16", 4961., 0., 20.429, 147., 
  0., 0.429, 748.881, 0., 3.084, 22.19, 0., 0.065, 1.3, "", "", "", "", "", 
  "", "", "", "", "", "", "", "", "", "", "", "", "", "", "", "", "", "", "", 
  "", "", 11.11, 6.624554*^6, 51.667, 27.3, 5.445, 3.519, 5321.444, 3.2, 
  137.016, 11.47, "", "", "", 0.9, 74.48, 0.66}, 
 {"NIC", "North America", "Nicaragua", "2020-09-17", 4961., 0., 20.429, 147., 
  0., 0.429, 748.881, 0., 3.084, 22.19, 0., 0.065, 1.3, "", "", "", "", "", 
  "", "", "", "", "", "", "", "", "", "", "", "", "", "", "", "", "", "", "", 
  "", "", 11.11, 6.624554*^6, 51.667, 27.3, 5.445, 3.519, 5321.444, 3.2, 
  137.016, 11.47, "", "", "", 0.9, 74.48, 0.66}, 
 {"NIC", "North America", "Nicaragua", "2020-09-18", 4961., 0., 20.429, 147., 
  0., 0.429, 748.881, 0., 3.084, 22.19, 0., 0.065, 1.29, "", "", "", "", "", 
  "", "", "", "", "", "", "", "", "", "", "", "", "", "", "", "", "", "", "", 
  "", "", 11.11, 6.624554*^6, 51.667, 27.3, 5.445, 3.519, 5321.444, 3.2, 
  137.016, 11.47, "", "", "", 0.9, 74.48, 0.66}, 
 {"NIC", "North America", "Nicaragua", "2020-09-19", 4961., 0., 20.429, 147., 
  0., 0.429, 748.881, 0., 3.084, 22.19, 0., 0.065, 1.28, "", "", "", "", "", 
  "", "", "", "", "", "", "", "", "", "", "", "", "", "", "", "", "", "", "", 
  "", "", 11.11, 6.624554*^6, 51.667, 27.3, 5.445, 3.519, 5321.444, 3.2, 
  137.016, 11.47, "", "", "", 0.9, 74.48, 0.66}, 
 {"NIC", "North America", "Nicaragua", "2020-09-20", 4961., 0., 20.429, 147., 
  0., 0.429, 748.881, 0., 3.084, 22.19, 0., 0.065, 1.27, "", "", "", "", "", 
  "", "", "", "", "", "", "", "", "", "", "", "", "", "", "", "", "", "", "", 
  "", "", 11.11, 6.624554*^6, 51.667, 27.3, 5.445, 3.519, 5321.444, 3.2, 
  137.016, 11.47, "", "", "", 0.9, 74.48, 0.66}, 
 {"NIC", "North America", "Nicaragua", "2020-09-21", 4961., 0., 20.429, 147., 
  0., 0.429, 748.881, 0., 3.084, 22.19, 0., 0.065, 1.27, "", "", "", "", "", 
  "", "", "", "", "", "", "", "", "", "", "", "", "", "", "", "", "", "", "", 
  "", "", 11.11, 6.624554*^6, 51.667, 27.3, 5.445, 3.519, 5321.444, 3.2, 
  137.016, 11.47, "", "", "", 0.9, 74.48, 0.66}, 
 {"NIC", "North America", "Nicaragua", "2020-09-22", 5073., 112., 16., 149., 
  2., 0.286, 765.787, 16.907, 2.415, 22.492, 0.302, 0.043, 1.26, "", "", "", 
  "", "", "", "", "", "", "", "", "", "", "", "", "", "", "", "", "", "", "", 
  "", "", "", "", 11.11, 6.624554*^6, 51.667, 27.3, 5.445, 3.519, 5321.444, 
  3.2, 137.016, 11.47, "", "", "", 0.9, 74.48, 0.66}, 
 {"NIC", "North America", "Nicaragua", "2020-09-23", 5073., 0., 16., 149., 
  0., 0.286, 765.787, 0., 2.415, 22.492, 0., 0.043, 1.26, "", "", "", "", "", 
  "", "", "", "", "", "", "", "", "", "", "", "", "", "", "", "", "", "", "", 
  "", "", 11.11, 6.624554*^6, 51.667, 27.3, 5.445, 3.519, 5321.444, 3.2, 
  137.016, 11.47, "", "", "", 0.9, 74.48, 0.66}, 
 {"NIC", "North America", "Nicaragua", "2020-09-24", 5073., 0., 16., 149., 
  0., 0.286, 765.787, 0., 2.415, 22.492, 0., 0.043, 1.26, "", "", "", "", "", 
  "", "", "", "", "", "", "", "", "", "", "", "", "", "", "", "", "", "", "", 
  "", "", 11.11, 6.624554*^6, 51.667, 27.3, 5.445, 3.519, 5321.444, 3.2, 
  137.016, 11.47, "", "", "", 0.9, 74.48, 0.66}, 
 {"NIC", "North America", "Nicaragua", "2020-09-25", 5073., 0., 16., 149., 
  0., 0.286, 765.787, 0., 2.415, 22.492, 0., 0.043, 1.25, "", "", "", "", "", 
  "", "", "", "", "", "", "", "", "", "", "", "", "", "", "", "", "", "", "", 
  "", "", 11.11, 6.624554*^6, 51.667, 27.3, 5.445, 3.519, 5321.444, 3.2, 
  137.016, 11.47, "", "", "", 0.9, 74.48, 0.66}, 
 {"NIC", "North America", "Nicaragua", "2020-09-26", 5073., 0., 16., 149., 
  0., 0.286, 765.787, 0., 2.415, 22.492, 0., 0.043, 1.25, "", "", "", "", "", 
  "", "", "", "", "", "", "", "", "", "", "", "", "", "", "", "", "", "", "", 
  "", "", 11.11, 6.624554*^6, 51.667, 27.3, 5.445, 3.519, 5321.444, 3.2, 
  137.016, 11.47, "", "", "", 0.9, 74.48, 0.66}, 
 {"NIC", "North America", "Nicaragua", "2020-09-27", 5073., 0., 16., 149., 
  0., 0.286, 765.787, 0., 2.415, 22.492, 0., 0.043, 1.26, "", "", "", "", "", 
  "", "", "", "", "", "", "", "", "", "", "", "", "", "", "", "", "", "", "", 
  "", "", 11.11, 6.624554*^6, 51.667, 27.3, 5.445, 3.519, 5321.444, 3.2, 
  137.016, 11.47, "", "", "", 0.9, 74.48, 0.66}, 
 {"NIC", "North America", "Nicaragua", "2020-09-28", 5073., 0., 16., 149., 
  0., 0.286, 765.787, 0., 2.415, 22.492, 0., 0.043, 1.26, "", "", "", "", "", 
  "", "", "", "", "", "", "", "", "", "", "", "", "", "", "", "", "", "", "", 
  "", "", 11.11, 6.624554*^6, 51.667, 27.3, 5.445, 3.519, 5321.444, 3.2, 
  137.016, 11.47, "", "", "", 0.9, 74.48, 0.66}, 
 {"NIC", "North America", "Nicaragua", "2020-09-29", 5170., 97., 13.857, 
  151., 2., 0.286, 780.43, 14.642, 2.092, 22.794, 0.302, 0.043, 1.26, "", "", 
  "", "", "", "", "", "", "", "", "", "", "", "", "", "", "", "", "", "", "", 
  "", "", "", "", "", 11.11, 6.624554*^6, 51.667, 27.3, 5.445, 3.519, 
  5321.444, 3.2, 137.016, 11.47, "", "", "", 0.9, 74.48, 0.66}, 
 {"NIC", "North America", "Nicaragua", "2020-09-30", 5170., 0., 13.857, 151., 
  0., 0.286, 780.43, 0., 2.092, 22.794, 0., 0.043, 1.24, "", "", "", "", "", 
  "", "", "", "", "", "", "", "", "", "", "", "", "", "", "", "", "", "", "", 
  "", "", 11.11, 6.624554*^6, 51.667, 27.3, 5.445, 3.519, 5321.444, 3.2, 
  137.016, 11.47, "", "", "", 0.9, 74.48, 0.66}, 
 {"NIC", "North America", "Nicaragua", "2020-10-01", 5170., 0., 13.857, 151., 
  0., 0.286, 780.43, 0., 2.092, 22.794, 0., 0.043, 1.2, "", "", "", "", "", 
  "", "", "", "", "", "", "", "", "", "", "", "", "", "", "", "", "", "", "", 
  "", "", 8.33, 6.624554*^6, 51.667, 27.3, 5.445, 3.519, 5321.444, 3.2, 
  137.016, 11.47, "", "", "", 0.9, 74.48, 0.66}, 
 {"NIC", "North America", "Nicaragua", "2020-10-02", 5170., 0., 13.857, 151., 
  0., 0.286, 780.43, 0., 2.092, 22.794, 0., 0.043, 1.17, "", "", "", "", "", 
  "", "", "", "", "", "", "", "", "", "", "", "", "", "", "", "", "", "", "", 
  "", "", 8.33, 6.624554*^6, 51.667, 27.3, 5.445, 3.519, 5321.444, 3.2, 
  137.016, 11.47, "", "", "", 0.9, 74.48, 0.66}, 
 {"NIC", "North America", "Nicaragua", "2020-10-03", 5170., 0., 13.857, 151., 
  0., 0.286, 780.43, 0., 2.092, 22.794, 0., 0.043, 1.14, "", "", "", "", "", 
  "", "", "", "", "", "", "", "", "", "", "", "", "", "", "", "", "", "", "", 
  "", "", 8.33, 6.624554*^6, 51.667, 27.3, 5.445, 3.519, 5321.444, 3.2, 
  137.016, 11.47, "", "", "", 0.9, 74.48, 0.66}, 
 {"NIC", "North America", "Nicaragua", "2020-10-04", 5170., 0., 13.857, 151., 
  0., 0.286, 780.43, 0., 2.092, 22.794, 0., 0.043, 1.12, "", "", "", "", "", 
  "", "", "", "", "", "", "", "", "", "", "", "", "", "", "", "", "", "", "", 
  "", "", 8.33, 6.624554*^6, 51.667, 27.3, 5.445, 3.519, 5321.444, 3.2, 
  137.016, 11.47, "", "", "", 0.9, 74.48, 0.66}, 
 {"NIC", "North America", "Nicaragua", "2020-10-05", 5170., 0., 13.857, 151., 
  0., 0.286, 780.43, 0., 2.092, 22.794, 0., 0.043, 1.09, "", "", "", "", "", 
  "", "", "", "", "", "", "", "", "", "", "", "", "", "", "", "", "", "", "", 
  "", "", 8.33, 6.624554*^6, 51.667, 27.3, 5.445, 3.519, 5321.444, 3.2, 
  137.016, 11.47, "", "", "", 0.9, 74.48, 0.66}, 
 {"NIC", "North America", "Nicaragua", "2020-10-06", 5264., 94., 13.429, 
  151., 0., 0., 794.62, 14.19, 2.027, 22.794, 0., 0., 1.07, "", "", "", "", 
  "", "", "", "", "", "", "", "", "", "", "", "", "", "", "", "", "", "", "", 
  "", "", "", 8.33, 6.624554*^6, 51.667, 27.3, 5.445, 3.519, 5321.444, 3.2, 
  137.016, 11.47, "", "", "", 0.9, 74.48, 0.66}, 
 {"NIC", "North America", "Nicaragua", "2020-10-07", 5264., 0., 13.429, 153., 
  2., 0.286, 794.62, 0., 2.027, 23.096, 0.302, 0.043, 1.04, "", "", "", "", 
  "", "", "", "", "", "", "", "", "", "", "", "", "", "", "", "", "", "", "", 
  "", "", "", 8.33, 6.624554*^6, 51.667, 27.3, 5.445, 3.519, 5321.444, 3.2, 
  137.016, 11.47, "", "", "", 0.9, 74.48, 0.66}, 
 {"NIC", "North America", "Nicaragua", "2020-10-08", 5264., 0., 13.429, 153., 
  0., 0.286, 794.62, 0., 2.027, 23.096, 0., 0.043, 1.02, "", "", "", "", "", 
  "", "", "", "", "", "", "", "", "", "", "", "", "", "", "", "", "", "", "", 
  "", "", 8.33, 6.624554*^6, 51.667, 27.3, 5.445, 3.519, 5321.444, 3.2, 
  137.016, 11.47, "", "", "", 0.9, 74.48, 0.66}, 
 {"NIC", "North America", "Nicaragua", "2020-10-09", 5264., 0., 13.429, 153., 
  0., 0.286, 794.62, 0., 2.027, 23.096, 0., 0.043, 0.99, "", "", "", "", "", 
  "", "", "", "", "", "", "", "", "", "", "", "", "", "", "", "", "", "", "", 
  "", "", 8.33, 6.624554*^6, 51.667, 27.3, 5.445, 3.519, 5321.444, 3.2, 
  137.016, 11.47, "", "", "", 0.9, 74.48, 0.66}, 
 {"NIC", "North America", "Nicaragua", "2020-10-10", 5264., 0., 13.429, 153., 
  0., 0.286, 794.62, 0., 2.027, 23.096, 0., 0.043, 0.97, "", "", "", "", "", 
  "", "", "", "", "", "", "", "", "", "", "", "", "", "", "", "", "", "", "", 
  "", "", 8.33, 6.624554*^6, 51.667, 27.3, 5.445, 3.519, 5321.444, 3.2, 
  137.016, 11.47, "", "", "", 0.9, 74.48, 0.66}, 
 {"NIC", "North America", "Nicaragua", "2020-10-11", 5264., 0., 13.429, 153., 
  0., 0.286, 794.62, 0., 2.027, 23.096, 0., 0.043, 0.94, "", "", "", "", "", 
  "", "", "", "", "", "", "", "", "", "", "", "", "", "", "", "", "", "", "", 
  "", "", 8.33, 6.624554*^6, 51.667, 27.3, 5.445, 3.519, 5321.444, 3.2, 
  137.016, 11.47, "", "", "", 0.9, 74.48, 0.66}, 
 {"NIC", "North America", "Nicaragua", "2020-10-12", 5264., 0., 13.429, 153., 
  0., 0.286, 794.62, 0., 2.027, 23.096, 0., 0.043, 0.92, "", "", "", "", "", 
  "", "", "", "", "", "", "", "", "", "", "", "", "", "", "", "", "", "", "", 
  "", "", 8.33, 6.624554*^6, 51.667, 27.3, 5.445, 3.519, 5321.444, 3.2, 
  137.016, 11.47, "", "", "", 0.9, 74.48, 0.66}, 
 {"NIC", "North America", "Nicaragua", "2020-10-13", 5353., 89., 12.714, 
  154., 1., 0.429, 808.054, 13.435, 1.919, 23.247, 0.151, 0.065, 0.9, "", "", 
  "", "", "", "", "", "", "", "", "", "", "", "", "", "", "", "", "", "", "", 
  "", "", "", "", "", 8.33, 6.624554*^6, 51.667, 27.3, 5.445, 3.519, 
  5321.444, 3.2, 137.016, 11.47, "", "", "", 0.9, 74.48, 0.66}, 
 {"NIC", "North America", "Nicaragua", "2020-10-14", 5353., 0., 12.714, 154., 
  0., 0.143, 808.054, 0., 1.919, 23.247, 0., 0.022, 0.87, "", "", "", "", "", 
  "", "", "", "", "", "", "", "", "", "", "", "", "", "", "", "", "", "", "", 
  "", "", 8.33, 6.624554*^6, 51.667, 27.3, 5.445, 3.519, 5321.444, 3.2, 
  137.016, 11.47, "", "", "", 0.9, 74.48, 0.66}, 
 {"NIC", "North America", "Nicaragua", "2020-10-15", 5353., 0., 12.714, 154., 
  0., 0.143, 808.054, 0., 1.919, 23.247, 0., 0.022, 0.85, "", "", "", "", "", 
  "", "", "", "", "", "", "", "", "", "", "", "", "", "", "", "", "", "", "", 
  "", "", 8.33, 6.624554*^6, 51.667, 27.3, 5.445, 3.519, 5321.444, 3.2, 
  137.016, 11.47, "", "", "", 0.9, 74.48, 0.66}, 
 {"NIC", "North America", "Nicaragua", "2020-10-16", 5353., 0., 12.714, 154., 
  0., 0.143, 808.054, 0., 1.919, 23.247, 0., 0.022, 0.82, "", "", "", "", "", 
  "", "", "", "", "", "", "", "", "", "", "", "", "", "", "", "", "", "", "", 
  "", "", 8.33, 6.624554*^6, 51.667, 27.3, 5.445, 3.519, 5321.444, 3.2, 
  137.016, 11.47, "", "", "", 0.9, 74.48, 0.66}, 
 {"NIC", "North America", "Nicaragua", "2020-10-17", 5353., 0., 12.714, 154., 
  0., 0.143, 808.054, 0., 1.919, 23.247, 0., 0.022, 0.79, "", "", "", "", "", 
  "", "", "", "", "", "", "", "", "", "", "", "", "", "", "", "", "", "", "", 
  "", "", 8.33, 6.624554*^6, 51.667, 27.3, 5.445, 3.519, 5321.444, 3.2, 
  137.016, 11.47, "", "", "", 0.9, 74.48, 0.66}, 
 {"NIC", "North America", "Nicaragua", "2020-10-18", 5353., 0., 12.714, 154., 
  0., 0.143, 808.054, 0., 1.919, 23.247, 0., 0.022, 0.77, "", "", "", "", "", 
  "", "", "", "", "", "", "", "", "", "", "", "", "", "", "", "", "", "", "", 
  "", "", 8.33, 6.624554*^6, 51.667, 27.3, 5.445, 3.519, 5321.444, 3.2, 
  137.016, 11.47, "", "", "", 0.9, 74.48, 0.66}, 
 {"NIC", "North America", "Nicaragua", "2020-10-19", 5353., 0., 12.714, 154., 
  0., 0.143, 808.054, 0., 1.919, 23.247, 0., 0.022, 0.74, "", "", "", "", "", 
  "", "", "", "", "", "", "", "", "", "", "", "", "", "", "", "", "", "", "", 
  "", "", 8.33, 6.624554*^6, 51.667, 27.3, 5.445, 3.519, 5321.444, 3.2, 
  137.016, 11.47, "", "", "", 0.9, 74.48, 0.66}, 
 {"NIC", "North America", "Nicaragua", "2020-10-20", 5434., 81., 11.571, 
  155., 1., 0.143, 820.282, 12.227, 1.747, 23.398, 0.151, 0.022, 0.72, "", 
  "", "", "", "", "", "", "", "", "", "", "", "", "", "", "", "", "", "", "", 
  "", "", "", "", "", "", 8.33, 6.624554*^6, 51.667, 27.3, 5.445, 3.519, 
  5321.444, 3.2, 137.016, 11.47, "", "", "", 0.9, 74.48, 0.66}, 
 {"NIC", "North America", "Nicaragua", "2020-10-21", 5434., 0., 11.571, 155., 
  0., 0.143, 820.282, 0., 1.747, 23.398, 0., 0.022, 0.7, "", "", "", "", "", 
  "", "", "", "", "", "", "", "", "", "", "", "", "", "", "", "", "", "", "", 
  "", "", 8.33, 6.624554*^6, 51.667, 27.3, 5.445, 3.519, 5321.444, 3.2, 
  137.016, 11.47, "", "", "", 0.9, 74.48, 0.66}, 
 {"NIC", "North America", "Nicaragua", "2020-10-22", 5434., 0., 11.571, 155., 
  0., 0.143, 820.282, 0., 1.747, 23.398, 0., 0.022, 0.67, "", "", "", "", "", 
  "", "", "", "", "", "", "", "", "", "", "", "", "", "", "", "", "", "", "", 
  "", "", 8.33, 6.624554*^6, 51.667, 27.3, 5.445, 3.519, 5321.444, 3.2, 
  137.016, 11.47, "", "", "", 0.9, 74.48, 0.66}, 
 {"NIC", "North America", "Nicaragua", "2020-10-23", 5434., 0., 11.571, 155., 
  0., 0.143, 820.282, 0., 1.747, 23.398, 0., 0.022, 0.65, "", "", "", "", "", 
  "", "", "", "", "", "", "", "", "", "", "", "", "", "", "", "", "", "", "", 
  "", "", 8.33, 6.624554*^6, 51.667, 27.3, 5.445, 3.519, 5321.444, 3.2, 
  137.016, 11.47, "", "", "", 0.9, 74.48, 0.66}, 
 {"NIC", "North America", "Nicaragua", "2020-10-24", 5434., 0., 11.571, 155., 
  0., 0.143, 820.282, 0., 1.747, 23.398, 0., 0.022, 0.61, "", "", "", "", "", 
  "", "", "", "", "", "", "", "", "", "", "", "", "", "", "", "", "", "", "", 
  "", "", 8.33, 6.624554*^6, 51.667, 27.3, 5.445, 3.519, 5321.444, 3.2, 
  137.016, 11.47, "", "", "", 0.9, 74.48, 0.66}, 
 {"NIC", "North America", "Nicaragua", "2020-10-25", 5434., 0., 11.571, 155., 
  0., 0.143, 820.282, 0., 1.747, 23.398, 0., 0.022, 0.58, "", "", "", "", "", 
  "", "", "", "", "", "", "", "", "", "", "", "", "", "", "", "", "", "", "", 
  "", "", 8.33, 6.624554*^6, 51.667, 27.3, 5.445, 3.519, 5321.444, 3.2, 
  137.016, 11.47, "", "", "", 0.9, 74.48, 0.66}, 
 {"NIC", "North America", "Nicaragua", "2020-10-26", 5434., 0., 11.571, 155., 
  0., 0.143, 820.282, 0., 1.747, 23.398, 0., 0.022, 0.55, "", "", "", "", "", 
  "", "", "", "", "", "", "", "", "", "", "", "", "", "", "", "", "", "", "", 
  "", "", 8.33, 6.624554*^6, 51.667, 27.3, 5.445, 3.519, 5321.444, 3.2, 
  137.016, 11.47, "", "", "", 0.9, 74.48, 0.66}, 
 {"NIC", "North America", "Nicaragua", "2020-10-27", 5514., 80., 11.429, 
  156., 1., 0.143, 832.358, 12.076, 1.725, 23.549, 0.151, 0.022, 0.52, "", 
  "", "", "", "", "", "", "", "", "", "", "", "", "", "", "", "", "", "", "", 
  "", "", "", "", "", "", 8.33, 6.624554*^6, 51.667, 27.3, 5.445, 3.519, 
  5321.444, 3.2, 137.016, 11.47, "", "", "", 0.9, 74.48, 0.66}, 
 {"NIC", "North America", "Nicaragua", "2020-10-28", 5514., 0., 11.429, 156., 
  0., 0.143, 832.358, 0., 1.725, 23.549, 0., 0.022, 0.49, "", "", "", "", "", 
  "", "", "", "", "", "", "", "", "", "", "", "", "", "", "", "", "", "", "", 
  "", "", 8.33, 6.624554*^6, 51.667, 27.3, 5.445, 3.519, 5321.444, 3.2, 
  137.016, 11.47, "", "", "", 0.9, 74.48, 0.66}, 
 {"NIC", "North America", "Nicaragua", "2020-10-29", 5514., 0., 11.429, 156., 
  0., 0.143, 832.358, 0., 1.725, 23.549, 0., 0.022, 0.47, "", "", "", "", "", 
  "", "", "", "", "", "", "", "", "", "", "", "", "", "", "", "", "", "", "", 
  "", "", 8.33, 6.624554*^6, 51.667, 27.3, 5.445, 3.519, 5321.444, 3.2, 
  137.016, 11.47, "", "", "", 0.9, 74.48, 0.66}, 
 {"NIC", "North America", "Nicaragua", "2020-10-30", 5514., 0., 11.429, 156., 
  0., 0.143, 832.358, 0., 1.725, 23.549, 0., 0.022, 0.44, "", "", "", "", "", 
  "", "", "", "", "", "", "", "", "", "", "", "", "", "", "", "", "", "", "", 
  "", "", 8.33, 6.624554*^6, 51.667, 27.3, 5.445, 3.519, 5321.444, 3.2, 
  137.016, 11.47, "", "", "", 0.9, 74.48, 0.66}, 
 {"NIC", "North America", "Nicaragua", "2020-10-31", 5514., 0., 11.429, 156., 
  0., 0.143, 832.358, 0., 1.725, 23.549, 0., 0.022, 0.39, "", "", "", "", "", 
  "", "", "", "", "", "", "", "", "", "", "", "", "", "", "", "", "", "", "", 
  "", "", 8.33, 6.624554*^6, 51.667, 27.3, 5.445, 3.519, 5321.444, 3.2, 
  137.016, 11.47, "", "", "", 0.9, 74.48, 0.66}, 
 {"NIC", "North America", "Nicaragua", "2020-11-01", 5514., 0., 11.429, 156., 
  0., 0.143, 832.358, 0., 1.725, 23.549, 0., 0.022, 0.33, "", "", "", "", "", 
  "", "", "", "", "", "", "", "", "", "", "", "", "", "", "", "", "", "", "", 
  "", "", 8.33, 6.624554*^6, 51.667, 27.3, 5.445, 3.519, 5321.444, 3.2, 
  137.016, 11.47, "", "", "", 0.9, 74.48, 0.66}, 
 {"NIC", "North America", "Nicaragua", "2020-11-02", 5514., 0., 11.429, 156., 
  0., 0.143, 832.358, 0., 1.725, 23.549, 0., 0.022, 0.25, "", "", "", "", "", 
  "", "", "", "", "", "", "", "", "", "", "", "", "", "", "", "", "", "", "", 
  "", "", 8.33, 6.624554*^6, 51.667, 27.3, 5.445, 3.519, 5321.444, 3.2, 
  137.016, 11.47, "", "", "", 0.9, 74.48, 0.66}, 
 {"NIC", "North America", "Nicaragua", "2020-11-03", 5514., 0., 0., 156., 0., 
  0., 832.358, 0., 0., 23.549, 0., 0., 0.21, "", "", "", "", "", "", "", "", 
  "", "", "", "", "", "", "", "", "", "", "", "", "", "", "", "", "", "", 
  8.33, 6.624554*^6, 51.667, 27.3, 5.445, 3.519, 5321.444, 3.2, 137.016, 
  11.47, "", "", "", 0.9, 74.48, 0.66}, {"NIC", "North America", "Nicaragua", 
  "2020-11-04", 5514., 0., 0., 156., 0., 0., 832.358, 0., 0., 23.549, 0., 0., 
  0.32, "", "", "", "", "", "", "", "", "", "", "", "", "", "", "", "", "", 
  "", "", "", "", "", "", "", "", "", 8.33, 6.624554*^6, 51.667, 27.3, 5.445, 
  3.519, 5321.444, 3.2, 137.016, 11.47, "", "", "", 0.9, 74.48, 0.66}, 
 {"NIC", "North America", "Nicaragua", "2020-11-05", 5591., 77., 11., 157., 
  1., 0.143, 843.981, 11.623, 1.66, 23.7, 0.151, 0.022, 0.46, "", "", "", "", 
  "", "", "", "", "", "", "", "", "", "", "", "", "", "", "", "", "", "", "", 
  "", "", "", 8.33, 6.624554*^6, 51.667, 27.3, 5.445, 3.519, 5321.444, 3.2, 
  137.016, 11.47, "", "", "", 0.9, 74.48, 0.66}, 
 {"NIC", "North America", "Nicaragua", "2020-11-06", 5591., 0., 11., 157., 
  0., 0.143, 843.981, 0., 1.66, 23.7, 0., 0.022, 0.6, "", "", "", "", "", "", 
  "", "", "", "", "", "", "", "", "", "", "", "", "", "", "", "", "", "", "", 
  "", 8.33, 6.624554*^6, 51.667, 27.3, 5.445, 3.519, 5321.444, 3.2, 137.016, 
  11.47, "", "", "", 0.9, 74.48, 0.66}, {"NIC", "North America", "Nicaragua", 
  "2020-11-07", 5591., 0., 11., 157., 0., 0.143, 843.981, 0., 1.66, 23.7, 0., 
  0.022, 0.74, "", "", "", "", "", "", "", "", "", "", "", "", "", "", "", 
  "", "", "", "", "", "", "", "", "", "", "", 8.33, 6.624554*^6, 51.667, 
  27.3, 5.445, 3.519, 5321.444, 3.2, 137.016, 11.47, "", "", "", 0.9, 74.48, 
  0.66}, {"NIC", "North America", "Nicaragua", "2020-11-08", 5591., 0., 11., 
  157., 0., 0.143, 843.981, 0., 1.66, 23.7, 0., 0.022, 0.87, "", "", "", "", 
  "", "", "", "", "", "", "", "", "", "", "", "", "", "", "", "", "", "", "", 
  "", "", "", 8.33, 6.624554*^6, 51.667, 27.3, 5.445, 3.519, 5321.444, 3.2, 
  137.016, 11.47, "", "", "", 0.9, 74.48, 0.66}, 
 {"NIC", "North America", "Nicaragua", "2020-11-09", 5591., 0., 11., 157., 
  0., 0.143, 843.981, 0., 1.66, 23.7, 0., 0.022, 0.99, "", "", "", "", "", 
  "", "", "", "", "", "", "", "", "", "", "", "", "", "", "", "", "", "", "", 
  "", "", 8.33, 6.624554*^6, 51.667, 27.3, 5.445, 3.519, 5321.444, 3.2, 
  137.016, 11.47, "", "", "", 0.9, 74.48, 0.66}, 
 {"NIC", "North America", "Nicaragua", "2020-11-10", 5661., 70., 21., 158., 
  1., 0.286, 854.548, 10.567, 3.17, 23.851, 0.151, 0.043, 1.09, "", "", "", 
  "", "", "", "", "", "", "", "", "", "", "", "", "", "", "", "", "", "", "", 
  "", "", "", "", 8.33, 6.624554*^6, 51.667, 27.3, 5.445, 3.519, 5321.444, 
  3.2, 137.016, 11.47, "", "", "", 0.9, 74.48, 0.66}, 
 {"NIC", "North America", "Nicaragua", "2020-11-11", 5661., 0., 21., 158., 
  0., 0.286, 854.548, 0., 3.17, 23.851, 0., 0.043, 1.11, "", "", "", "", "", 
  "", "", "", "", "", "", "", "", "", "", "", "", "", "", "", "", "", "", "", 
  "", "", 8.33, 6.624554*^6, 51.667, 27.3, 5.445, 3.519, 5321.444, 3.2, 
  137.016, 11.47, "", "", "", 0.9, 74.48, 0.66}, 
 {"NIC", "North America", "Nicaragua", "2020-11-12", 5661., 0., 10., 158., 
  0., 0.143, 854.548, 0., 1.51, 23.851, 0., 0.022, 1.12, "", "", "", "", "", 
  "", "", "", "", "", "", "", "", "", "", "", "", "", "", "", "", "", "", "", 
  "", "", 8.33, 6.624554*^6, 51.667, 27.3, 5.445, 3.519, 5321.444, 3.2, 
  137.016, 11.47, "", "", "", 0.9, 74.48, 0.66}, 
 {"NIC", "North America", "Nicaragua", "2020-11-13", 5661., 0., 10., 158., 
  0., 0.143, 854.548, 0., 1.51, 23.851, 0., 0.022, 1.15, "", "", "", "", "", 
  "", "", "", "", "", "", "", "", "", "", "", "", "", "", "", "", "", "", "", 
  "", "", 8.33, 6.624554*^6, 51.667, 27.3, 5.445, 3.519, 5321.444, 3.2, 
  137.016, 11.47, "", "", "", 0.9, 74.48, 0.66}, 
 {"NIC", "North America", "Nicaragua", "2020-11-14", 5661., 0., 10., 158., 
  0., 0.143, 854.548, 0., 1.51, 23.851, 0., 0.022, 1.18, "", "", "", "", "", 
  "", "", "", "", "", "", "", "", "", "", "", "", "", "", "", "", "", "", "", 
  "", "", 8.33, 6.624554*^6, 51.667, 27.3, 5.445, 3.519, 5321.444, 3.2, 
  137.016, 11.47, "", "", "", 0.9, 74.48, 0.66}, 
 {"NIC", "North America", "Nicaragua", "2020-11-15", 5661., 0., 10., 158., 
  0., 0.143, 854.548, 0., 1.51, 23.851, 0., 0.022, 1.23, "", "", "", "", "", 
  "", "", "", "", "", "", "", "", "", "", "", "", "", "", "", "", "", "", "", 
  "", "", 8.33, 6.624554*^6, 51.667, 27.3, 5.445, 3.519, 5321.444, 3.2, 
  137.016, 11.47, "", "", "", 0.9, 74.48, 0.66}, 
 {"NIC", "North America", "Nicaragua", "2020-11-16", 5661., 0., 10., 158., 
  0., 0.143, 854.548, 0., 1.51, 23.851, 0., 0.022, 1.28, "", "", "", "", "", 
  "", "", "", "", "", "", "", "", "", "", "", "", "", "", "", "", "", "", "", 
  "", "", 8.33, 6.624554*^6, 51.667, 27.3, 5.445, 3.519, 5321.444, 3.2, 
  137.016, 11.47, "", "", "", 0.9, 74.48, 0.66}, 
 {"NIC", "North America", "Nicaragua", "2020-11-17", 5725., 64., 9.143, 159., 
  1., 0.143, 864.209, 9.661, 1.38, 24.002, 0.151, 0.022, 1.31, "", "", "", 
  "", "", "", "", "", "", "", "", "", "", "", "", "", "", "", "", "", "", "", 
  "", "", "", "", 8.33, 6.624554*^6, 51.667, 27.3, 5.445, 3.519, 5321.444, 
  3.2, 137.016, 11.47, "", "", "", 0.9, 74.48, 0.66}, 
 {"NIC", "North America", "Nicaragua", "2020-11-18", 5725., 0., 9.143, 159., 
  0., 0.143, 864.209, 0., 1.38, 24.002, 0., 0.022, 1.31, "", "", "", "", "", 
  "", "", "", "", "", "", "", "", "", "", "", "", "", "", "", "", "", "", "", 
  "", "", 8.33, 6.624554*^6, 51.667, 27.3, 5.445, 3.519, 5321.444, 3.2, 
  137.016, 11.47, "", "", "", 0.9, 74.48, 0.66}, 
 {"NIC", "North America", "Nicaragua", "2020-11-19", 5725., 0., 9.143, 159., 
  0., 0.143, 864.209, 0., 1.38, 24.002, 0., 0.022, 1.29, "", "", "", "", "", 
  "", "", "", "", "", "", "", "", "", "", "", "", "", "", "", "", "", "", "", 
  "", "", 8.33, 6.624554*^6, 51.667, 27.3, 5.445, 3.519, 5321.444, 3.2, 
  137.016, 11.47, "", "", "", 0.9, 74.48, 0.66}, 
 {"NIC", "North America", "Nicaragua", "2020-11-20", 5725., 0., 9.143, 159., 
  0., 0.143, 864.209, 0., 1.38, 24.002, 0., 0.022, 1.28, "", "", "", "", "", 
  "", "", "", "", "", "", "", "", "", "", "", "", "", "", "", "", "", "", "", 
  "", "", 8.33, 6.624554*^6, 51.667, 27.3, 5.445, 3.519, 5321.444, 3.2, 
  137.016, 11.47, "", "", "", 0.9, 74.48, 0.66}, 
 {"NIC", "North America", "Nicaragua", "2020-11-21", 5725., 0., 9.143, 159., 
  0., 0.143, 864.209, 0., 1.38, 24.002, 0., 0.022, 1.28, "", "", "", "", "", 
  "", "", "", "", "", "", "", "", "", "", "", "", "", "", "", "", "", "", "", 
  "", "", 8.33, 6.624554*^6, 51.667, 27.3, 5.445, 3.519, 5321.444, 3.2, 
  137.016, 11.47, "", "", "", 0.9, 74.48, 0.66}, 
 {"NIC", "North America", "Nicaragua", "2020-11-22", 5725., 0., 9.143, 159., 
  0., 0.143, 864.209, 0., 1.38, 24.002, 0., 0.022, 1.3, "", "", "", "", "", 
  "", "", "", "", "", "", "", "", "", "", "", "", "", "", "", "", "", "", "", 
  "", "", 8.33, 6.624554*^6, 51.667, 27.3, 5.445, 3.519, 5321.444, 3.2, 
  137.016, 11.47, "", "", "", 0.9, 74.48, 0.66}, 
 {"NIC", "North America", "Nicaragua", "2020-11-23", 5725., 0., 9.143, 159., 
  0., 0.143, 864.209, 0., 1.38, 24.002, 0., 0.022, 1.33, "", "", "", "", "", 
  "", "", "", "", "", "", "", "", "", "", "", "", "", "", "", "", "", "", "", 
  "", "", 8.33, 6.624554*^6, 51.667, 27.3, 5.445, 3.519, 5321.444, 3.2, 
  137.016, 11.47, "", "", "", 0.9, 74.48, 0.66}, 
 {"NIC", "North America", "Nicaragua", "2020-11-24", 5784., 59., 8.429, 160., 
  1., 0.143, 873.115, 8.906, 1.272, 24.153, 0.151, 0.022, 1.34, "", "", "", 
  "", "", "", "", "", "", "", "", "", "", "", "", "", "", "", "", "", "", "", 
  "", "", "", "", 8.33, 6.624554*^6, 51.667, 27.3, 5.445, 3.519, 5321.444, 
  3.2, 137.016, 11.47, "", "", "", 0.9, 74.48, 0.66}, 
 {"NIC", "North America", "Nicaragua", "2020-11-25", 5784., 0., 8.429, 160., 
  0., 0.143, 873.115, 0., 1.272, 24.153, 0., 0.022, 1.28, "", "", "", "", "", 
  "", "", "", "", "", "", "", "", "", "", "", "", "", "", "", "", "", "", "", 
  "", "", 8.33, 6.624554*^6, 51.667, 27.3, 5.445, 3.519, 5321.444, 3.2, 
  137.016, 11.47, "", "", "", 0.9, 74.48, 0.66}, 
 {"NIC", "North America", "Nicaragua", "2020-11-26", 5784., 0., 8.429, 160., 
  0., 0.143, 873.115, 0., 1.272, 24.153, 0., 0.022, 1.2, "", "", "", "", "", 
  "", "", "", "", "", "", "", "", "", "", "", "", "", "", "", "", "", "", "", 
  "", "", 8.33, 6.624554*^6, 51.667, 27.3, 5.445, 3.519, 5321.444, 3.2, 
  137.016, 11.47, "", "", "", 0.9, 74.48, 0.66}, 
 {"NIC", "North America", "Nicaragua", "2020-11-27", 5784., 0., 8.429, 160., 
  0., 0.143, 873.115, 0., 1.272, 24.153, 0., 0.022, 1.12, "", "", "", "", "", 
  "", "", "", "", "", "", "", "", "", "", "", "", "", "", "", "", "", "", "", 
  "", "", 8.33, 6.624554*^6, 51.667, 27.3, 5.445, 3.519, 5321.444, 3.2, 
  137.016, 11.47, "", "", "", 0.9, 74.48, 0.66}, 
 {"NIC", "North America", "Nicaragua", "2020-11-28", 5784., 0., 8.429, 160., 
  0., 0.143, 873.115, 0., 1.272, 24.153, 0., 0.022, 1.05, "", "", "", "", "", 
  "", "", "", "", "", "", "", "", "", "", "", "", "", "", "", "", "", "", "", 
  "", "", 8.33, 6.624554*^6, 51.667, 27.3, 5.445, 3.519, 5321.444, 3.2, 
  137.016, 11.47, "", "", "", 0.9, 74.48, 0.66}, 
 {"NIC", "North America", "Nicaragua", "2020-11-29", 5784., 0., 8.429, 160., 
  0., 0.143, 873.115, 0., 1.272, 24.153, 0., 0.022, 1., "", "", "", "", "", 
  "", "", "", "", "", "", "", "", "", "", "", "", "", "", "", "", "", "", "", 
  "", "", 8.33, 6.624554*^6, 51.667, 27.3, 5.445, 3.519, 5321.444, 3.2, 
  137.016, 11.47, "", "", "", 0.9, 74.48, 0.66}, 
 {"NIC", "North America", "Nicaragua", "2020-11-30", 5784., 0., 8.429, 160., 
  0., 0.143, 873.115, 0., 1.272, 24.153, 0., 0.022, 0.95, "", "", "", "", "", 
  "", "", "", "", "", "", "", "", "", "", "", "", "", "", "", "", "", "", "", 
  "", "", 8.33, 6.624554*^6, 51.667, 27.3, 5.445, 3.519, 5321.444, 3.2, 
  137.016, 11.47, "", "", "", 0.9, 74.48, 0.66}, 
 {"NIC", "North America", "Nicaragua", "2020-12-01", 5838., 54., 7.714, 161., 
  1., 0.143, 881.267, 8.151, 1.164, 24.304, 0.151, 0.022, 0.89, "", "", "", 
  "", "", "", "", "", "", "", "", "", "", "", "", "", "", "", "", "", "", "", 
  "", "", "", "", 8.33, 6.624554*^6, 51.667, 27.3, 5.445, 3.519, 5321.444, 
  3.2, 137.016, 11.47, "", "", "", 0.9, 74.48, 0.66}, 
 {"NIC", "North America", "Nicaragua", "2020-12-02", 5838., 0., 7.714, 161., 
  0., 0.143, 881.267, 0., 1.164, 24.304, 0., 0.022, 0.84, "", "", "", "", "", 
  "", "", "", "", "", "", "", "", "", "", "", "", "", "", "", "", "", "", "", 
  "", "", 8.33, 6.624554*^6, 51.667, 27.3, 5.445, 3.519, 5321.444, 3.2, 
  137.016, 11.47, "", "", "", 0.9, 74.48, 0.66}, 
 {"NIC", "North America", "Nicaragua", "2020-12-03", 5838., 0., 7.714, 161., 
  0., 0.143, 881.267, 0., 1.164, 24.304, 0., 0.022, 0.79, "", "", "", "", "", 
  "", "", "", "", "", "", "", "", "", "", "", "", "", "", "", "", "", "", "", 
  "", "", 8.33, 6.624554*^6, 51.667, 27.3, 5.445, 3.519, 5321.444, 3.2, 
  137.016, 11.47, "", "", "", 0.9, 74.48, 0.66}, 
 {"NIC", "North America", "Nicaragua", "2020-12-04", 5838., 0., 7.714, 161., 
  0., 0.143, 881.267, 0., 1.164, 24.304, 0., 0.022, 0.73, "", "", "", "", "", 
  "", "", "", "", "", "", "", "", "", "", "", "", "", "", "", "", "", "", "", 
  "", "", 8.33, 6.624554*^6, 51.667, 27.3, 5.445, 3.519, 5321.444, 3.2, 
  137.016, 11.47, "", "", "", 0.9, 74.48, 0.66}, 
 {"NIC", "North America", "Nicaragua", "2020-12-05", 5838., 0., 7.714, 161., 
  0., 0.143, 881.267, 0., 1.164, 24.304, 0., 0.022, 0.67, "", "", "", "", "", 
  "", "", "", "", "", "", "", "", "", "", "", "", "", "", "", "", "", "", "", 
  "", "", 8.33, 6.624554*^6, 51.667, 27.3, 5.445, 3.519, 5321.444, 3.2, 
  137.016, 11.47, "", "", "", 0.9, 74.48, 0.66}, 
 {"NIC", "North America", "Nicaragua", "2020-12-06", 5838., 0., 7.714, 161., 
  0., 0.143, 881.267, 0., 1.164, 24.304, 0., 0.022, 0.62, "", "", "", "", "", 
  "", "", "", "", "", "", "", "", "", "", "", "", "", "", "", "", "", "", "", 
  "", "", 8.33, 6.624554*^6, 51.667, 27.3, 5.445, 3.519, 5321.444, 3.2, 
  137.016, 11.47, "", "", "", 0.9, 74.48, 0.66}, 
 {"NIC", "North America", "Nicaragua", "2020-12-07", 5838., 0., 7.714, 161., 
  0., 0.143, 881.267, 0., 1.164, 24.304, 0., 0.022, 0.56, "", "", "", "", "", 
  "", "", "", "", "", "", "", "", "", "", "", "", "", "", "", "", "", "", "", 
  "", "", 8.33, 6.624554*^6, 51.667, 27.3, 5.445, 3.519, 5321.444, 3.2, 
  137.016, 11.47, "", "", "", 0.9, 74.48, 0.66}, 
 {"NIC", "North America", "Nicaragua", "2020-12-08", 5887., 49., 7., 162., 
  1., 0.143, 888.664, 7.397, 1.057, 24.454, 0.151, 0.022, 0.51, "", "", "", 
  "", "", "", "", "", "", "", "", "", "", "", "", "", "", "", "", "", "", "", 
  "", "", "", "", 8.33, 6.624554*^6, 51.667, 27.3, 5.445, 3.519, 5321.444, 
  3.2, 137.016, 11.47, "", "", "", 0.9, 74.48, 0.66}, 
 {"NIC", "North America", "Nicaragua", "2020-12-09", 5887., 0., 7., 162., 0., 
  0.143, 888.664, 0., 1.057, 24.454, 0., 0.022, 0.46, "", "", "", "", "", "", 
  "", "", "", "", "", "", "", "", "", "", "", "", "", "", "", "", "", "", "", 
  "", 8.33, 6.624554*^6, 51.667, 27.3, 5.445, 3.519, 5321.444, 3.2, 137.016, 
  11.47, "", "", "", 0.9, 74.48, 0.66}, {"NIC", "North America", "Nicaragua", 
  "2020-12-10", 5887., 0., 7., 162., 0., 0.143, 888.664, 0., 1.057, 24.454, 
  0., 0.022, 0.41, "", "", "", "", "", "", "", "", "", "", "", "", "", "", 
  "", "", "", "", "", "", "", "", "", "", "", "", 8.33, 6.624554*^6, 51.667, 
  27.3, 5.445, 3.519, 5321.444, 3.2, 137.016, 11.47, "", "", "", 0.9, 74.48, 
  0.66}, {"NIC", "North America", "Nicaragua", "2020-12-11", 5887., 0., 7., 
  162., 0., 0.143, 888.664, 0., 1.057, 24.454, 0., 0.022, 0.37, "", "", "", 
  "", "", "", "", "", "", "", "", "", "", "", "", "", "", "", "", "", "", "", 
  "", "", "", "", 8.33, 6.624554*^6, 51.667, 27.3, 5.445, 3.519, 5321.444, 
  3.2, 137.016, 11.47, "", "", "", 0.9, 74.48, 0.66}, 
 {"NIC", "North America", "Nicaragua", "2020-12-12", 5887., 0., 7., 162., 0., 
  0.143, 888.664, 0., 1.057, 24.454, 0., 0.022, 0.31, "", "", "", "", "", "", 
  "", "", "", "", "", "", "", "", "", "", "", "", "", "", "", "", "", "", "", 
  "", 8.33, 6.624554*^6, 51.667, 27.3, 5.445, 3.519, 5321.444, 3.2, 137.016, 
  11.47, "", "", "", 0.9, 74.48, 0.66}, {"NIC", "North America", "Nicaragua", 
  "2020-12-13", 5887., 0., 7., 162., 0., 0.143, 888.664, 0., 1.057, 24.454, 
  0., 0.022, 0.25, "", "", "", "", "", "", "", "", "", "", "", "", "", "", 
  "", "", "", "", "", "", "", "", "", "", "", "", 8.33, 6.624554*^6, 51.667, 
  27.3, 5.445, 3.519, 5321.444, 3.2, 137.016, 11.47, "", "", "", 0.9, 74.48, 
  0.66}, {"NIC", "North America", "Nicaragua", "2020-12-14", 5887., 0., 7., 
  162., 0., 0.143, 888.664, 0., 1.057, 24.454, 0., 0.022, 0.19, "", "", "", 
  "", "", "", "", "", "", "", "", "", "", "", "", "", "", "", "", "", "", "", 
  "", "", "", "", 8.33, 6.624554*^6, 51.667, 27.3, 5.445, 3.519, 5321.444, 
  3.2, 137.016, 11.47, "", "", "", 0.9, 74.48, 0.66}, 
 {"NIC", "North America", "Nicaragua", "2020-12-15", 5887., 0., 0., 162., 0., 
  0., 888.664, 0., 0., 24.454, 0., 0., 0.15, "", "", "", "", "", "", "", "", 
  "", "", "", "", "", "", "", "", "", "", "", "", "", "", "", "", "", "", 
  8.33, 6.624554*^6, 51.667, 27.3, 5.445, 3.519, 5321.444, 3.2, 137.016, 
  11.47, "", "", "", 0.9, 74.48, 0.66}, {"NIC", "North America", "Nicaragua", 
  "2020-12-16", 5938., 51., 7.286, 163., 1., 0.143, 896.362, 7.699, 1.1, 
  24.605, 0.151, 0.022, 0.15, "", "", "", "", "", "", "", "", "", "", "", "", 
  "", "", "", "", "", "", "", "", "", "", "", "", "", "", 8.33, 6.624554*^6, 
  51.667, 27.3, 5.445, 3.519, 5321.444, 3.2, 137.016, 11.47, "", "", "", 0.9, 
  74.48, 0.66}, {"NIC", "North America", "Nicaragua", "2020-12-17", 5938., 
  0., 7.286, 163., 0., 0.143, 896.362, 0., 1.1, 24.605, 0., 0.022, 0.15, "", 
  "", "", "", "", "", "", "", "", "", "", "", "", "", "", "", "", "", "", "", 
  "", "", "", "", "", "", 8.33, 6.624554*^6, 51.667, 27.3, 5.445, 3.519, 
  5321.444, 3.2, 137.016, 11.47, "", "", "", 0.9, 74.48, 0.66}, 
 {"NIC", "North America", "Nicaragua", "2020-12-18", 5938., 0., 7.286, 163., 
  0., 0.143, 896.362, 0., 1.1, 24.605, 0., 0.022, 0.15, "", "", "", "", "", 
  "", "", "", "", "", "", "", "", "", "", "", "", "", "", "", "", "", "", "", 
  "", "", 8.33, 6.624554*^6, 51.667, 27.3, 5.445, 3.519, 5321.444, 3.2, 
  137.016, 11.47, "", "", "", 0.9, 74.48, 0.66}, 
 {"NIC", "North America", "Nicaragua", "2020-12-19", 5938., 0., 7.286, 163., 
  0., 0.143, 896.362, 0., 1.1, 24.605, 0., 0.022, 0.14, "", "", "", "", "", 
  "", "", "", "", "", "", "", "", "", "", "", "", "", "", "", "", "", "", "", 
  "", "", 8.33, 6.624554*^6, 51.667, 27.3, 5.445, 3.519, 5321.444, 3.2, 
  137.016, 11.47, "", "", "", 0.9, 74.48, 0.66}, 
 {"NIC", "North America", "Nicaragua", "2020-12-20", 5938., 0., 7.286, 163., 
  0., 0.143, 896.362, 0., 1.1, 24.605, 0., 0.022, 0.12, "", "", "", "", "", 
  "", "", "", "", "", "", "", "", "", "", "", "", "", "", "", "", "", "", "", 
  "", "", 8.33, 6.624554*^6, 51.667, 27.3, 5.445, 3.519, 5321.444, 3.2, 
  137.016, 11.47, "", "", "", 0.9, 74.48, 0.66}, 
 {"NIC", "North America", "Nicaragua", "2020-12-21", 5938., 0., 7.286, 163., 
  0., 0.143, 896.362, 0., 1.1, 24.605, 0., 0.022, 0.1, "", "", "", "", "", 
  "", "", "", "", "", "", "", "", "", "", "", "", "", "", "", "", "", "", "", 
  "", "", 8.33, 6.624554*^6, 51.667, 27.3, 5.445, 3.519, 5321.444, 3.2, 
  137.016, 11.47, "", "", "", 0.9, 74.48, 0.66}, 
 {"NIC", "North America", "Nicaragua", "2020-12-22", 5938., 0., 7.286, 163., 
  0., 0.143, 896.362, 0., 1.1, 24.605, 0., 0.022, 0.09, "", "", "", "", "", 
  "", "", "", "", "", "", "", "", "", "", "", "", "", "", "", "", "", "", "", 
  "", "", 8.33, 6.624554*^6, 51.667, 27.3, 5.445, 3.519, 5321.444, 3.2, 
  137.016, 11.47, "", "", "", 0.9, 74.48, 0.66}, 
 {"NIC", "North America", "Nicaragua", "2020-12-23", 5991., 53., 7.571, 164., 
  1., 0.143, 904.363, 8.001, 1.143, 24.756, 0.151, 0.022, 0.1, "", "", "", 
  "", "", "", "", "", "", "", "", "", "", "", "", "", "", "", "", "", "", "", 
  "", "", "", "", 8.33, 6.624554*^6, 51.667, 27.3, 5.445, 3.519, 5321.444, 
  3.2, 137.016, 11.47, "", "", "", 0.9, 74.48, 0.66}, 
 {"NIC", "North America", "Nicaragua", "2020-12-24", 5991., 0., 7.571, 164., 
  0., 0.143, 904.363, 0., 1.143, 24.756, 0., 0.022, 0.1, "", "", "", "", "", 
  "", "", "", "", "", "", "", "", "", "", "", "", "", "", "", "", "", "", "", 
  "", "", 8.33, 6.624554*^6, 51.667, 27.3, 5.445, 3.519, 5321.444, 3.2, 
  137.016, 11.47, "", "", "", 0.9, 74.48, 0.66}, 
 {"NIC", "North America", "Nicaragua", "2020-12-25", 5991., 0., 7.571, 164., 
  0., 0.143, 904.363, 0., 1.143, 24.756, 0., 0.022, 0.1, "", "", "", "", "", 
  "", "", "", "", "", "", "", "", "", "", "", "", "", "", "", "", "", "", "", 
  "", "", 8.33, 6.624554*^6, 51.667, 27.3, 5.445, 3.519, 5321.444, 3.2, 
  137.016, 11.47, "", "", "", 0.9, 74.48, 0.66}, 
 {"NIC", "North America", "Nicaragua", "2020-12-26", 5991., 0., 7.571, 164., 
  0., 0.143, 904.363, 0., 1.143, 24.756, 0., 0.022, 0.1, "", "", "", "", "", 
  "", "", "", "", "", "", "", "", "", "", "", "", "", "", "", "", "", "", "", 
  "", "", 8.33, 6.624554*^6, 51.667, 27.3, 5.445, 3.519, 5321.444, 3.2, 
  137.016, 11.47, "", "", "", 0.9, 74.48, 0.66}, 
 {"NIC", "North America", "Nicaragua", "2020-12-27", 5991., 0., 7.571, 164., 
  0., 0.143, 904.363, 0., 1.143, 24.756, 0., 0.022, 0.1, "", "", "", "", "", 
  "", "", "", "", "", "", "", "", "", "", "", "", "", "", "", "", "", "", "", 
  "", "", 8.33, 6.624554*^6, 51.667, 27.3, 5.445, 3.519, 5321.444, 3.2, 
  137.016, 11.47, "", "", "", 0.9, 74.48, 0.66}, 
 {"NIC", "North America", "Nicaragua", "2020-12-28", 5991., 0., 7.571, 164., 
  0., 0.143, 904.363, 0., 1.143, 24.756, 0., 0.022, 0.09, "", "", "", "", "", 
  "", "", "", "", "", "", "", "", "", "", "", "", "", "", "", "", "", "", "", 
  "", "", 8.33, 6.624554*^6, 51.667, 27.3, 5.445, 3.519, 5321.444, 3.2, 
  137.016, 11.47, "", "", "", 0.9, 74.48, 0.66}, 
 {"NIC", "North America", "Nicaragua", "2020-12-29", 6046., 55., 15.429, 
  165., 1., 0.286, 912.665, 8.302, 2.329, 24.907, 0.151, 0.043, 0.08, "", "", 
  "", "", "", "", "", "", "", "", "", "", "", "", "", "", "", "", "", "", "", 
  "", "", "", "", "", 8.33, 6.624554*^6, 51.667, 27.3, 5.445, 3.519, 
  5321.444, 3.2, 137.016, 11.47, "", "", "", 0.9, 74.48, 0.66}, 
 {"NIC", "North America", "Nicaragua", "2020-12-30", 6046., 0., 7.857, 165., 
  0., 0.143, 912.665, 0., 1.186, 24.907, 0., 0.022, 0.08, "", "", "", "", "", 
  "", "", "", "", "", "", "", "", "", "", "", "", "", "", "", "", "", "", "", 
  "", "", 8.33, 6.624554*^6, 51.667, 27.3, 5.445, 3.519, 5321.444, 3.2, 
  137.016, 11.47, "", "", "", 0.9, 74.48, 0.66}, 
 {"NIC", "North America", "Nicaragua", "2020-12-31", 6046., 0., 7.857, 165., 
  0., 0.143, 912.665, 0., 1.186, 24.907, 0., 0.022, 0.08, "", "", "", "", "", 
  "", "", "", "", "", "", "", "", "", "", "", "", "", "", "", "", "", "", "", 
  "", "", 8.33, 6.624554*^6, 51.667, 27.3, 5.445, 3.519, 5321.444, 3.2, 
  137.016, 11.47, "", "", "", 0.9, 74.48, 0.66}, 
 {"NIC", "North America", "Nicaragua", "2021-01-01", 6046., 0., 7.857, 165., 
  0., 0.143, 912.665, 0., 1.186, 24.907, 0., 0.022, 0.08, "", "", "", "", "", 
  "", "", "", "", "", "", "", "", "", "", "", "", "", "", "", "", "", "", "", 
  "", "", 8.33, 6.624554*^6, 51.667, 27.3, 5.445, 3.519, 5321.444, 3.2, 
  137.016, 11.47, "", "", "", 0.9, 74.48, 0.66}, 
 {"NIC", "North America", "Nicaragua", "2021-01-02", 6046., 0., 7.857, 165., 
  0., 0.143, 912.665, 0., 1.186, 24.907, 0., 0.022, 0.08, "", "", "", "", "", 
  "", "", "", "", "", "", "", "", "", "", "", "", "", "", "", "", "", "", "", 
  "", "", 8.33, 6.624554*^6, 51.667, 27.3, 5.445, 3.519, 5321.444, 3.2, 
  137.016, 11.47, "", "", "", 0.9, 74.48, 0.66}, 
 {"NIC", "North America", "Nicaragua", "2021-01-03", 6046., 0., 7.857, 165., 
  0., 0.143, 912.665, 0., 1.186, 24.907, 0., 0.022, 0.08, "", "", "", "", "", 
  "", "", "", "", "", "", "", "", "", "", "", "", "", "", "", "", "", "", "", 
  "", "", 8.33, 6.624554*^6, 51.667, 27.3, 5.445, 3.519, 5321.444, 3.2, 
  137.016, 11.47, "", "", "", 0.9, 74.48, 0.66}, 
 {"NIC", "North America", "Nicaragua", "2021-01-04", 6046., 0., 7.857, 165., 
  0., 0.143, 912.665, 0., 1.186, 24.907, 0., 0.022, 0.08, "", "", "", "", "", 
  "", "", "", "", "", "", "", "", "", "", "", "", "", "", "", "", "", "", "", 
  "", "", 8.33, 6.624554*^6, 51.667, 27.3, 5.445, 3.519, 5321.444, 3.2, 
  137.016, 11.47, "", "", "", 0.9, 74.48, 0.66}, 
 {"NIC", "North America", "Nicaragua", "2021-01-05", 6097., 51., 7.286, 166., 
  1., 0.143, 920.364, 7.699, 1.1, 25.058, 0.151, 0.022, 0.08, "", "", "", "", 
  "", "", "", "", "", "", "", "", "", "", "", "", "", "", "", "", "", "", "", 
  "", "", "", 8.33, 6.624554*^6, 51.667, 27.3, 5.445, 3.519, 5321.444, 3.2, 
  137.016, 11.47, "", "", "", 0.9, 74.48, 0.66}, 
 {"NIC", "North America", "Nicaragua", "2021-01-06", 6097., 0., 7.286, 166., 
  0., 0.143, 920.364, 0., 1.1, 25.058, 0., 0.022, 0.08, "", "", "", "", "", 
  "", "", "", "", "", "", "", "", "", "", "", "", "", "", "", "", "", "", "", 
  "", "", 8.33, 6.624554*^6, 51.667, 27.3, 5.445, 3.519, 5321.444, 3.2, 
  137.016, 11.47, "", "", "", 0.9, 74.48, 0.66}, 
 {"NIC", "North America", "Nicaragua", "2021-01-07", 6097., 0., 7.286, 166., 
  0., 0.143, 920.364, 0., 1.1, 25.058, 0., 0.022, 0.08, "", "", "", "", "", 
  "", "", "", "", "", "", "", "", "", "", "", "", "", "", "", "", "", "", "", 
  "", "", 8.33, 6.624554*^6, 51.667, 27.3, 5.445, 3.519, 5321.444, 3.2, 
  137.016, 11.47, "", "", "", 0.9, 74.48, 0.66}, 
 {"NIC", "North America", "Nicaragua", "2021-01-08", 6097., 0., 7.286, 166., 
  0., 0.143, 920.364, 0., 1.1, 25.058, 0., 0.022, 0.08, "", "", "", "", "", 
  "", "", "", "", "", "", "", "", "", "", "", "", "", "", "", "", "", "", "", 
  "", "", 8.33, 6.624554*^6, 51.667, 27.3, 5.445, 3.519, 5321.444, 3.2, 
  137.016, 11.47, "", "", "", 0.9, 74.48, 0.66}, 
 {"NIC", "North America", "Nicaragua", "2021-01-09", 6097., 0., 7.286, 166., 
  0., 0.143, 920.364, 0., 1.1, 25.058, 0., 0.022, 0.08, "", "", "", "", "", 
  "", "", "", "", "", "", "", "", "", "", "", "", "", "", "", "", "", "", "", 
  "", "", 8.33, 6.624554*^6, 51.667, 27.3, 5.445, 3.519, 5321.444, 3.2, 
  137.016, 11.47, "", "", "", 0.9, 74.48, 0.66}, 
 {"NIC", "North America", "Nicaragua", "2021-01-10", 6097., 0., 7.286, 166., 
  0., 0.143, 920.364, 0., 1.1, 25.058, 0., 0.022, 0.08, "", "", "", "", "", 
  "", "", "", "", "", "", "", "", "", "", "", "", "", "", "", "", "", "", "", 
  "", "", 8.33, 6.624554*^6, 51.667, 27.3, 5.445, 3.519, 5321.444, 3.2, 
  137.016, 11.47, "", "", "", 0.9, 74.48, 0.66}, 
 {"NIC", "North America", "Nicaragua", "2021-01-11", 6097., 0., 7.286, 166., 
  0., 0.143, 920.364, 0., 1.1, 25.058, 0., 0.022, 0.08, "", "", "", "", "", 
  "", "", "", "", "", "", "", "", "", "", "", "", "", "", "", "", "", "", "", 
  "", "", 8.33, 6.624554*^6, 51.667, 27.3, 5.445, 3.519, 5321.444, 3.2, 
  137.016, 11.47, "", "", "", 0.9, 74.48, 0.66}, 
 {"NIC", "North America", "Nicaragua", "2021-01-12", 6152., 55., 7.857, 167., 
  1., 0.143, 928.666, 8.302, 1.186, 25.209, 0.151, 0.022, 0.08, "", "", "", 
  "", "", "", "", "", "", "", "", "", "", "", "", "", "", "", "", "", "", "", 
  "", "", "", "", 8.33, 6.624554*^6, 51.667, 27.3, 5.445, 3.519, 5321.444, 
  3.2, 137.016, 11.47, "", "", "", 0.9, 74.48, 0.66}, 
 {"NIC", "North America", "Nicaragua", "2021-01-13", 6152., 0., 7.857, 167., 
  0., 0.143, 928.666, 0., 1.186, 25.209, 0., 0.022, 0.08, "", "", "", "", "", 
  "", "", "", "", "", "", "", "", "", "", "", "", "", "", "", "", "", "", "", 
  "", "", 8.33, 6.624554*^6, 51.667, 27.3, 5.445, 3.519, 5321.444, 3.2, 
  137.016, 11.47, "", "", "", 0.9, 74.48, 0.66}, 
 {"NIC", "North America", "Nicaragua", "2021-01-14", 6152., 0., 7.857, 167., 
  0., 0.143, 928.666, 0., 1.186, 25.209, 0., 0.022, 0.08, "", "", "", "", "", 
  "", "", "", "", "", "", "", "", "", "", "", "", "", "", "", "", "", "", "", 
  "", "", 8.33, 6.624554*^6, 51.667, 27.3, 5.445, 3.519, 5321.444, 3.2, 
  137.016, 11.47, "", "", "", 0.9, 74.48, 0.66}, 
 {"NIC", "North America", "Nicaragua", "2021-01-15", 6152., 0., 7.857, 167., 
  0., 0.143, 928.666, 0., 1.186, 25.209, 0., 0.022, 0.08, "", "", "", "", "", 
  "", "", "", "", "", "", "", "", "", "", "", "", "", "", "", "", "", "", "", 
  "", "", 8.33, 6.624554*^6, 51.667, 27.3, 5.445, 3.519, 5321.444, 3.2, 
  137.016, 11.47, "", "", "", 0.9, 74.48, 0.66}, 
 {"NIC", "North America", "Nicaragua", "2021-01-16", 6152., 0., 7.857, 167., 
  0., 0.143, 928.666, 0., 1.186, 25.209, 0., 0.022, 0.08, "", "", "", "", "", 
  "", "", "", "", "", "", "", "", "", "", "", "", "", "", "", "", "", "", "", 
  "", "", 8.33, 6.624554*^6, 51.667, 27.3, 5.445, 3.519, 5321.444, 3.2, 
  137.016, 11.47, "", "", "", 0.9, 74.48, 0.66}, 
 {"NIC", "North America", "Nicaragua", "2021-01-17", 6152., 0., 7.857, 167., 
  0., 0.143, 928.666, 0., 1.186, 25.209, 0., 0.022, 0.08, "", "", "", "", "", 
  "", "", "", "", "", "", "", "", "", "", "", "", "", "", "", "", "", "", "", 
  "", "", 8.33, 6.624554*^6, 51.667, 27.3, 5.445, 3.519, 5321.444, 3.2, 
  137.016, 11.47, "", "", "", 0.9, 74.48, 0.66}, 
 {"NIC", "North America", "Nicaragua", "2021-01-18", 6152., 0., 7.857, 167., 
  0., 0.143, 928.666, 0., 1.186, 25.209, 0., 0.022, 0.08, "", "", "", "", "", 
  "", "", "", "", "", "", "", "", "", "", "", "", "", "", "", "", "", "", "", 
  "", "", 8.33, 6.624554*^6, 51.667, 27.3, 5.445, 3.519, 5321.444, 3.2, 
  137.016, 11.47, "", "", "", 0.9, 74.48, 0.66}, 
 {"NIC", "North America", "Nicaragua", "2021-01-19", 6204., 52., 7.429, 168., 
  1., 0.143, 936.516, 7.85, 1.121, 25.36, 0.151, 0.022, 0.08, "", "", "", "", 
  "", "", "", "", "", "", "", "", "", "", "", "", "", "", "", "", "", "", "", 
  "", "", "", 8.33, 6.624554*^6, 51.667, 27.3, 5.445, 3.519, 5321.444, 3.2, 
  137.016, 11.47, "", "", "", 0.9, 74.48, 0.66}, 
 {"NIC", "North America", "Nicaragua", "2021-01-20", 6204., 0., 7.429, 168., 
  0., 0.143, 936.516, 0., 1.121, 25.36, 0., 0.022, 0.08, "", "", "", "", "", 
  "", "", "", "", "", "", "", "", "", "", "", "", "", "", "", "", "", "", "", 
  "", "", 8.33, 6.624554*^6, 51.667, 27.3, 5.445, 3.519, 5321.444, 3.2, 
  137.016, 11.47, "", "", "", 0.9, 74.48, 0.66}, 
 {"NIC", "North America", "Nicaragua", "2021-01-21", 6204., 0., 7.429, 168., 
  0., 0.143, 936.516, 0., 1.121, 25.36, 0., 0.022, 0.08, "", "", "", "", "", 
  "", "", "", "", "", "", "", "", "", "", "", "", "", "", "", "", "", "", "", 
  "", "", 8.33, 6.624554*^6, 51.667, 27.3, 5.445, 3.519, 5321.444, 3.2, 
  137.016, 11.47, "", "", "", 0.9, 74.48, 0.66}, 
 {"NIC", "North America", "Nicaragua", "2021-01-22", 6204., 0., 7.429, 168., 
  0., 0.143, 936.516, 0., 1.121, 25.36, 0., 0.022, 0.08, "", "", "", "", "", 
  "", "", "", "", "", "", "", "", "", "", "", "", "", "", "", "", "", "", "", 
  "", "", 8.33, 6.624554*^6, 51.667, 27.3, 5.445, 3.519, 5321.444, 3.2, 
  137.016, 11.47, "", "", "", 0.9, 74.48, 0.66}, 
 {"NIC", "North America", "Nicaragua", "2021-01-23", 6204., 0., 7.429, 168., 
  0., 0.143, 936.516, 0., 1.121, 25.36, 0., 0.022, 0.08, "", "", "", "", "", 
  "", "", "", "", "", "", "", "", "", "", "", "", "", "", "", "", "", "", "", 
  "", "", 8.33, 6.624554*^6, 51.667, 27.3, 5.445, 3.519, 5321.444, 3.2, 
  137.016, 11.47, "", "", "", 0.9, 74.48, 0.66}, 
 {"NIC", "North America", "Nicaragua", "2021-01-24", 6204., 0., 7.429, 168., 
  0., 0.143, 936.516, 0., 1.121, 25.36, 0., 0.022, 0.08, "", "", "", "", "", 
  "", "", "", "", "", "", "", "", "", "", "", "", "", "", "", "", "", "", "", 
  "", "", 8.33, 6.624554*^6, 51.667, 27.3, 5.445, 3.519, 5321.444, 3.2, 
  137.016, 11.47, "", "", "", 0.9, 74.48, 0.66}, 
 {"NIC", "North America", "Nicaragua", "2021-01-25", 6204., 0., 7.429, 168., 
  0., 0.143, 936.516, 0., 1.121, 25.36, 0., 0.022, 0.08, "", "", "", "", "", 
  "", "", "", "", "", "", "", "", "", "", "", "", "", "", "", "", "", "", "", 
  "", "", 8.33, 6.624554*^6, 51.667, 27.3, 5.445, 3.519, 5321.444, 3.2, 
  137.016, 11.47, "", "", "", 0.9, 74.48, 0.66}, 
 {"NIC", "North America", "Nicaragua", "2021-01-26", 6253., 49., 7., 169., 
  1., 0.143, 943.913, 7.397, 1.057, 25.511, 0.151, 0.022, 0.08, "", "", "", 
  "", "", "", "", "", "", "", "", "", "", "", "", "", "", "", "", "", "", "", 
  "", "", "", "", 8.33, 6.624554*^6, 51.667, 27.3, 5.445, 3.519, 5321.444, 
  3.2, 137.016, 11.47, "", "", "", 0.9, 74.48, 0.66}, 
 {"NIC", "North America", "Nicaragua", "2021-01-27", 6253., 0., 7., 169., 0., 
  0.143, 943.913, 0., 1.057, 25.511, 0., 0.022, 0.09, "", "", "", "", "", "", 
  "", "", "", "", "", "", "", "", "", "", "", "", "", "", "", "", "", "", "", 
  "", 8.33, 6.624554*^6, 51.667, 27.3, 5.445, 3.519, 5321.444, 3.2, 137.016, 
  11.47, "", "", "", 0.9, 74.48, 0.66}, {"NIC", "North America", "Nicaragua", 
  "2021-01-28", 6253., 0., 7., 169., 0., 0.143, 943.913, 0., 1.057, 25.511, 
  0., 0.022, 0.09, "", "", "", "", "", "", "", "", "", "", "", "", "", "", 
  "", "", "", "", "", "", "", "", "", "", "", "", 8.33, 6.624554*^6, 51.667, 
  27.3, 5.445, 3.519, 5321.444, 3.2, 137.016, 11.47, "", "", "", 0.9, 74.48, 
  0.66}, {"NIC", "North America", "Nicaragua", "2021-01-29", 6253., 0., 7., 
  169., 0., 0.143, 943.913, 0., 1.057, 25.511, 0., 0.022, 0.09, "", "", "", 
  "", "", "", "", "", "", "", "", "", "", "", "", "", "", "", "", "", "", "", 
  "", "", "", "", 8.33, 6.624554*^6, 51.667, 27.3, 5.445, 3.519, 5321.444, 
  3.2, 137.016, 11.47, "", "", "", 0.9, 74.48, 0.66}, 
 {"NIC", "North America", "Nicaragua", "2021-01-30", 6253., 0., 7., 169., 0., 
  0.143, 943.913, 0., 1.057, 25.511, 0., 0.022, 0.09, "", "", "", "", "", "", 
  "", "", "", "", "", "", "", "", "", "", "", "", "", "", "", "", "", "", "", 
  "", 8.33, 6.624554*^6, 51.667, 27.3, 5.445, 3.519, 5321.444, 3.2, 137.016, 
  11.47, "", "", "", 0.9, 74.48, 0.66}, {"NIC", "North America", "Nicaragua", 
  "2021-01-31", 6253., 0., 7., 169., 0., 0.143, 943.913, 0., 1.057, 25.511, 
  0., 0.022, 0.08, "", "", "", "", "", "", "", "", "", "", "", "", "", "", 
  "", "", "", "", "", "", "", "", "", "", "", "", 8.33, 6.624554*^6, 51.667, 
  27.3, 5.445, 3.519, 5321.444, 3.2, 137.016, 11.47, "", "", "", 0.9, 74.48, 
  0.66}, {"NIC", "North America", "Nicaragua", "2021-02-01", 6253., 0., 7., 
  169., 0., 0.143, 943.913, 0., 1.057, 25.511, 0., 0.022, 0.08, "", "", "", 
  "", "", "", "", "", "", "", "", "", "", "", "", "", "", "", "", "", "", "", 
  "", "", "", "", 8.33, 6.624554*^6, 51.667, 27.3, 5.445, 3.519, 5321.444, 
  3.2, 137.016, 11.47, "", "", "", 0.9, 74.48, 0.66}, 
 {"NIC", "North America", "Nicaragua", "2021-02-02", 6299., 46., 6.571, 170., 
  1., 0.143, 950.856, 6.944, 0.992, 25.662, 0.151, 0.022, 0.08, "", "", "", 
  "", "", "", "", "", "", "", "", "", "", "", "", "", "", "", "", "", "", "", 
  "", "", "", "", 8.33, 6.624554*^6, 51.667, 27.3, 5.445, 3.519, 5321.444, 
  3.2, 137.016, 11.47, "", "", "", 0.9, 74.48, 0.66}, 
 {"NIC", "North America", "Nicaragua", "2021-02-03", 6299., 0., 6.571, 170., 
  0., 0.143, 950.856, 0., 0.992, 25.662, 0., 0.022, 0.08, "", "", "", "", "", 
  "", "", "", "", "", "", "", "", "", "", "", "", "", "", "", "", "", "", "", 
  "", "", 8.33, 6.624554*^6, 51.667, 27.3, 5.445, 3.519, 5321.444, 3.2, 
  137.016, 11.47, "", "", "", 0.9, 74.48, 0.66}, 
 {"NIC", "North America", "Nicaragua", "2021-02-04", 6299., 0., 6.571, 170., 
  0., 0.143, 950.856, 0., 0.992, 25.662, 0., 0.022, 0.08, "", "", "", "", "", 
  "", "", "", "", "", "", "", "", "", "", "", "", "", "", "", "", "", "", "", 
  "", "", 8.33, 6.624554*^6, 51.667, 27.3, 5.445, 3.519, 5321.444, 3.2, 
  137.016, 11.47, "", "", "", 0.9, 74.48, 0.66}, 
 {"NIC", "North America", "Nicaragua", "2021-02-05", 6299., 0., 6.571, 170., 
  0., 0.143, 950.856, 0., 0.992, 25.662, 0., 0.022, 0.09, "", "", "", "", "", 
  "", "", "", "", "", "", "", "", "", "", "", "", "", "", "", "", "", "", "", 
  "", "", 8.33, 6.624554*^6, 51.667, 27.3, 5.445, 3.519, 5321.444, 3.2, 
  137.016, 11.47, "", "", "", 0.9, 74.48, 0.66}, 
 {"NIC", "North America", "Nicaragua", "2021-02-06", 6299., 0., 6.571, 170., 
  0., 0.143, 950.856, 0., 0.992, 25.662, 0., 0.022, 0.09, "", "", "", "", "", 
  "", "", "", "", "", "", "", "", "", "", "", "", "", "", "", "", "", "", "", 
  "", "", 8.33, 6.624554*^6, 51.667, 27.3, 5.445, 3.519, 5321.444, 3.2, 
  137.016, 11.47, "", "", "", 0.9, 74.48, 0.66}, 
 {"NIC", "North America", "Nicaragua", "2021-02-07", 6299., 0., 6.571, 170., 
  0., 0.143, 950.856, 0., 0.992, 25.662, 0., 0.022, 0.09, "", "", "", "", "", 
  "", "", "", "", "", "", "", "", "", "", "", "", "", "", "", "", "", "", "", 
  "", "", 8.33, 6.624554*^6, 51.667, 27.3, 5.445, 3.519, 5321.444, 3.2, 
  137.016, 11.47, "", "", "", 0.9, 74.48, 0.66}, 
 {"NIC", "North America", "Nicaragua", "2021-02-08", 6299., 0., 6.571, 170., 
  0., 0.143, 950.856, 0., 0.992, 25.662, 0., 0.022, 0.09, "", "", "", "", "", 
  "", "", "", "", "", "", "", "", "", "", "", "", "", "", "", "", "", "", "", 
  "", "", 8.33, 6.624554*^6, 51.667, 27.3, 5.445, 3.519, 5321.444, 3.2, 
  137.016, 11.47, "", "", "", 0.9, 74.48, 0.66}, 
 {"NIC", "North America", "Nicaragua", "2021-02-09", 6347., 48., 6.857, 171., 
  1., 0.143, 958.102, 7.246, 1.035, 25.813, 0.151, 0.022, 0.09, "", "", "", 
  "", "", "", "", "", "", "", "", "", "", "", "", "", "", "", "", "", "", "", 
  "", "", "", "", 8.33, 6.624554*^6, 51.667, 27.3, 5.445, 3.519, 5321.444, 
  3.2, 137.016, 11.47, "", "", "", 0.9, 74.48, 0.66}, 
 {"NIC", "North America", "Nicaragua", "2021-02-10", 6347., 0., 6.857, 171., 
  0., 0.143, 958.102, 0., 1.035, 25.813, 0., 0.022, 0.09, "", "", "", "", "", 
  "", "", "", "", "", "", "", "", "", "", "", "", "", "", "", "", "", "", "", 
  "", "", 8.33, 6.624554*^6, 51.667, 27.3, 5.445, 3.519, 5321.444, 3.2, 
  137.016, 11.47, "", "", "", 0.9, 74.48, 0.66}, 
 {"NIC", "North America", "Nicaragua", "2021-02-11", 6347., 0., 6.857, 171., 
  0., 0.143, 958.102, 0., 1.035, 25.813, 0., 0.022, 0.09, "", "", "", "", "", 
  "", "", "", "", "", "", "", "", "", "", "", "", "", "", "", "", "", "", "", 
  "", "", 8.33, 6.624554*^6, 51.667, 27.3, 5.445, 3.519, 5321.444, 3.2, 
  137.016, 11.47, "", "", "", 0.9, 74.48, 0.66}, 
 {"NIC", "North America", "Nicaragua", "2021-02-12", 6347., 0., 6.857, 171., 
  0., 0.143, 958.102, 0., 1.035, 25.813, 0., 0.022, 0.09, "", "", "", "", "", 
  "", "", "", "", "", "", "", "", "", "", "", "", "", "", "", "", "", "", "", 
  "", "", 8.33, 6.624554*^6, 51.667, 27.3, 5.445, 3.519, 5321.444, 3.2, 
  137.016, 11.47, "", "", "", 0.9, 74.48, 0.66}, 
 {"NIC", "North America", "Nicaragua", "2021-02-13", 6347., 0., 6.857, 171., 
  0., 0.143, 958.102, 0., 1.035, 25.813, 0., 0.022, 0.09, "", "", "", "", "", 
  "", "", "", "", "", "", "", "", "", "", "", "", "", "", "", "", "", "", "", 
  "", "", 8.33, 6.624554*^6, 51.667, 27.3, 5.445, 3.519, 5321.444, 3.2, 
  137.016, 11.47, "", "", "", 0.9, 74.48, 0.66}, 
 {"NIC", "North America", "Nicaragua", "2021-02-14", 6347., 0., 6.857, 171., 
  0., 0.143, 958.102, 0., 1.035, 25.813, 0., 0.022, 0.09, "", "", "", "", "", 
  "", "", "", "", "", "", "", "", "", "", "", "", "", "", "", "", "", "", "", 
  "", "", 8.33, 6.624554*^6, 51.667, 27.3, 5.445, 3.519, 5321.444, 3.2, 
  137.016, 11.47, "", "", "", 0.9, 74.48, 0.66}, 
 {"NIC", "North America", "Nicaragua", "2021-02-15", 6347., 0., 6.857, 171., 
  0., 0.143, 958.102, 0., 1.035, 25.813, 0., 0.022, 0.09, "", "", "", "", "", 
  "", "", "", "", "", "", "", "", "", "", "", "", "", "", "", "", "", "", "", 
  "", "", 8.33, 6.624554*^6, 51.667, 27.3, 5.445, 3.519, 5321.444, 3.2, 
  137.016, 11.47, "", "", "", 0.9, 74.48, 0.66}, 
 {"NIC", "North America", "Nicaragua", "2021-02-16", 6398., 51., 7.286, 172., 
  1., 0.143, 965.801, 7.699, 1.1, 25.964, 0.151, 0.022, 0.09, "", "", "", "", 
  "", "", "", "", "", "", "", "", "", "", "", "", "", "", "", "", "", "", "", 
  "", "", "", 8.33, 6.624554*^6, 51.667, 27.3, 5.445, 3.519, 5321.444, 3.2, 
  137.016, 11.47, "", "", "", 0.9, 74.48, 0.66}, 
 {"NIC", "North America", "Nicaragua", "2021-02-17", 6398., 0., 7.286, 172., 
  0., 0.143, 965.801, 0., 1.1, 25.964, 0., 0.022, 0.09, "", "", "", "", "", 
  "", "", "", "", "", "", "", "", "", "", "", "", "", "", "", "", "", "", "", 
  "", "", 8.33, 6.624554*^6, 51.667, 27.3, 5.445, 3.519, 5321.444, 3.2, 
  137.016, 11.47, "", "", "", 0.9, 74.48, 0.66}, 
 {"NIC", "North America", "Nicaragua", "2021-02-18", 6398., 0., 7.286, 172., 
  0., 0.143, 965.801, 0., 1.1, 25.964, 0., 0.022, 0.09, "", "", "", "", "", 
  "", "", "", "", "", "", "", "", "", "", "", "", "", "", "", "", "", "", "", 
  "", "", 8.33, 6.624554*^6, 51.667, 27.3, 5.445, 3.519, 5321.444, 3.2, 
  137.016, 11.47, "", "", "", 0.9, 74.48, 0.66}, 
 {"NIC", "North America", "Nicaragua", "2021-02-19", 6398., 0., 7.286, 172., 
  0., 0.143, 965.801, 0., 1.1, 25.964, 0., 0.022, 0.09, "", "", "", "", "", 
  "", "", "", "", "", "", "", "", "", "", "", "", "", "", "", "", "", "", "", 
  "", "", 8.33, 6.624554*^6, 51.667, 27.3, 5.445, 3.519, 5321.444, 3.2, 
  137.016, 11.47, "", "", "", 0.9, 74.48, 0.66}, 
 {"NIC", "North America", "Nicaragua", "2021-02-20", 6398., 0., 7.286, 172., 
  0., 0.143, 965.801, 0., 1.1, 25.964, 0., 0.022, 0.09, "", "", "", "", "", 
  "", "", "", "", "", "", "", "", "", "", "", "", "", "", "", "", "", "", "", 
  "", "", 8.33, 6.624554*^6, 51.667, 27.3, 5.445, 3.519, 5321.444, 3.2, 
  137.016, 11.47, "", "", "", 0.9, 74.48, 0.66}, 
 {"NIC", "North America", "Nicaragua", "2021-02-21", 6398., 0., 7.286, 172., 
  0., 0.143, 965.801, 0., 1.1, 25.964, 0., 0.022, 0.09, "", "", "", "", "", 
  "", "", "", "", "", "", "", "", "", "", "", "", "", "", "", "", "", "", "", 
  "", "", 8.33, 6.624554*^6, 51.667, 27.3, 5.445, 3.519, 5321.444, 3.2, 
  137.016, 11.47, "", "", "", 0.9, 74.48, 0.66}, 
 {"NIC", "North America", "Nicaragua", "2021-02-22", 6398., 0., 7.286, 172., 
  0., 0.143, 965.801, 0., 1.1, 25.964, 0., 0.022, 0.09, "", "", "", "", "", 
  "", "", "", "", "", "", "", "", "", "", "", "", "", "", "", "", "", "", "", 
  "", "", 8.33, 6.624554*^6, 51.667, 27.3, 5.445, 3.519, 5321.444, 3.2, 
  137.016, 11.47, "", "", "", 0.9, 74.48, 0.66}, 
 {"NIC", "North America", "Nicaragua", "2021-02-23", 6445., 47., 6.714, 173., 
  1., 0.143, 972.896, 7.095, 1.014, 26.115, 0.151, 0.022, 0.09, "", "", "", 
  "", "", "", "", "", "", "", "", "", "", "", "", "", "", "", "", "", "", "", 
  "", "", "", "", 8.33, 6.624554*^6, 51.667, 27.3, 5.445, 3.519, 5321.444, 
  3.2, 137.016, 11.47, "", "", "", 0.9, 74.48, 0.66}, 
 {"NIC", "North America", "Nicaragua", "2021-02-24", 6445., 0., 6.714, 173., 
  0., 0.143, 972.896, 0., 1.014, 26.115, 0., 0.022, 0.09, "", "", "", "", "", 
  "", "", "", "", "", "", "", "", "", "", "", "", "", "", "", "", "", "", "", 
  "", "", 8.33, 6.624554*^6, 51.667, 27.3, 5.445, 3.519, 5321.444, 3.2, 
  137.016, 11.47, "", "", "", 0.9, 74.48, 0.66}, 
 {"NIC", "North America", "Nicaragua", "2021-02-25", 6445., 0., 6.714, 173., 
  0., 0.143, 972.896, 0., 1.014, 26.115, 0., 0.022, 0.09, "", "", "", "", "", 
  "", "", "", "", "", "", "", "", "", "", "", "", "", "", "", "", "", "", "", 
  "", "", 8.33, 6.624554*^6, 51.667, 27.3, 5.445, 3.519, 5321.444, 3.2, 
  137.016, 11.47, "", "", "", 0.9, 74.48, 0.66}, 
 {"NIC", "North America", "Nicaragua", "2021-02-26", 6445., 0., 6.714, 173., 
  0., 0.143, 972.896, 0., 1.014, 26.115, 0., 0.022, 0.09, "", "", "", "", "", 
  "", "", "", "", "", "", "", "", "", "", "", "", "", "", "", "", "", "", "", 
  "", "", 8.33, 6.624554*^6, 51.667, 27.3, 5.445, 3.519, 5321.444, 3.2, 
  137.016, 11.47, "", "", "", 0.9, 74.48, 0.66}, 
 {"NIC", "North America", "Nicaragua", "2021-02-27", 6445., 0., 6.714, 173., 
  0., 0.143, 972.896, 0., 1.014, 26.115, 0., 0.022, 0.09, "", "", "", "", "", 
  "", "", "", "", "", "", "", "", "", "", "", "", "", "", "", "", "", "", "", 
  "", "", 8.33, 6.624554*^6, 51.667, 27.3, 5.445, 3.519, 5321.444, 3.2, 
  137.016, 11.47, "", "", "", 0.9, 74.48, 0.66}, 
 {"NIC", "North America", "Nicaragua", "2021-02-28", 6445., 0., 6.714, 173., 
  0., 0.143, 972.896, 0., 1.014, 26.115, 0., 0.022, 0.09, "", "", "", "", "", 
  "", "", "", "", "", "", "", "", "", "", "", "", "", "", "", "", "", "", "", 
  "", "", 8.33, 6.624554*^6, 51.667, 27.3, 5.445, 3.519, 5321.444, 3.2, 
  137.016, 11.47, "", "", "", 0.9, 74.48, 0.66}, 
 {"NIC", "North America", "Nicaragua", "2021-03-01", 6445., 0., 6.714, 173., 
  0., 0.143, 972.896, 0., 1.014, 26.115, 0., 0.022, 0.09, "", "", "", "", "", 
  "", "", "", "", "", "", "", "", "", "", "", "", 0., 0., "", "", "", 0., 0., 
  "", "", 8.33, 6.624554*^6, 51.667, 27.3, 5.445, 3.519, 5321.444, 3.2, 
  137.016, 11.47, "", "", "", 0.9, 74.48, 0.66}, 
 {"NIC", "North America", "Nicaragua", "2021-03-02", 6489., 44., 6.286, 174., 
  1., 0.143, 979.538, 6.642, 0.949, 26.266, 0.151, 0.022, 0.09, "", "", "", 
  "", "", "", "", "", "", "", "", "", "", "", "", "", "", "", "", "", "", 
  1401., "", "", "", 211., 8.33, 6.624554*^6, 51.667, 27.3, 5.445, 3.519, 
  5321.444, 3.2, 137.016, 11.47, "", "", "", 0.9, 74.48, 0.66}, 
 {"NIC", "North America", "Nicaragua", "2021-03-03", 6489., 0., 6.286, 174., 
  0., 0.143, 979.538, 0., 0.949, 26.266, 0., 0.022, 0.09, "", "", "", "", "", 
  "", "", "", "", "", "", "", "", "", "", "", "", "", "", "", "", 1401., "", 
  "", "", 211., 8.33, 6.624554*^6, 51.667, 27.3, 5.445, 3.519, 5321.444, 3.2, 
  137.016, 11.47, "", "", "", 0.9, 74.48, 0.66}, 
 {"NIC", "North America", "Nicaragua", "2021-03-04", 6489., 0., 6.286, 174., 
  0., 0.143, 979.538, 0., 0.949, 26.266, 0., 0.022, 0.09, "", "", "", "", "", 
  "", "", "", "", "", "", "", "", "", "", "", "", "", "", "", "", 1401., "", 
  "", "", 211., 8.33, 6.624554*^6, 51.667, 27.3, 5.445, 3.519, 5321.444, 3.2, 
  137.016, 11.47, "", "", "", 0.9, 74.48, 0.66}, 
 {"NIC", "North America", "Nicaragua", "2021-03-05", 6489., 0., 6.286, 174., 
  0., 0.143, 979.538, 0., 0.949, 26.266, 0., 0.022, 0.09, "", "", "", "", "", 
  "", "", "", "", "", "", "", "", "", "", "", "", "", "", "", "", 1401., "", 
  "", "", 211., 8.33, 6.624554*^6, 51.667, 27.3, 5.445, 3.519, 5321.444, 3.2, 
  137.016, 11.47, "", "", "", 0.9, 74.48, 0.66}, 
 {"NIC", "North America", "Nicaragua", "2021-03-06", 6489., 0., 6.286, 174., 
  0., 0.143, 979.538, 0., 0.949, 26.266, 0., 0.022, 0.09, "", "", "", "", "", 
  "", "", "", "", "", "", "", "", "", "", "", "", "", "", "", "", 1401., "", 
  "", "", 211., 8.33, 6.624554*^6, 51.667, 27.3, 5.445, 3.519, 5321.444, 3.2, 
  137.016, 11.47, "", "", "", 0.9, 74.48, 0.66}, 
 {"NIC", "North America", "Nicaragua", "2021-03-07", 6489., 0., 6.286, 174., 
  0., 0.143, 979.538, 0., 0.949, 26.266, 0., 0.022, 0.09, "", "", "", "", "", 
  "", "", "", "", "", "", "", "", "", "", "", "", "", "", "", "", 1401., "", 
  "", "", 211., 8.33, 6.624554*^6, 51.667, 27.3, 5.445, 3.519, 5321.444, 3.2, 
  137.016, 11.47, "", "", "", 0.9, 74.48, 0.66}, 
 {"NIC", "North America", "Nicaragua", "2021-03-08", 6489., 0., 6.286, 174., 
  0., 0.143, 979.538, 0., 0.949, 26.266, 0., 0.022, 0.09, "", "", "", "", "", 
  "", "", "", "", "", "", "", "", "", "", "", "", "", "", "", "", 1401., "", 
  "", "", 211., 8.33, 6.624554*^6, 51.667, 27.3, 5.445, 3.519, 5321.444, 3.2, 
  137.016, 11.47, "", "", "", 0.9, 74.48, 0.66}, 
 {"NIC", "North America", "Nicaragua", "2021-03-09", 6537., 48., 6.857, 175., 
  1., 0.143, 986.783, 7.246, 1.035, 26.417, 0.151, 0.022, 0.09, "", "", "", 
  "", "", "", "", "", "", "", "", "", "", "", "", "", "", "", "", "", "", 
  1401., "", "", "", 211., 8.33, 6.624554*^6, 51.667, 27.3, 5.445, 3.519, 
  5321.444, 3.2, 137.016, 11.47, "", "", "", 0.9, 74.48, 0.66}, 
 {"NIC", "North America", "Nicaragua", "2021-03-10", 6537., 0., 6.857, 175., 
  0., 0.143, 986.783, 0., 1.035, 26.417, 0., 0.022, 0.09, "", "", "", "", "", 
  "", "", "", "", "", "", "", "", "", "", "", "", "", "", "", "", 1401., "", 
  "", "", 211., 8.33, 6.624554*^6, 51.667, 27.3, 5.445, 3.519, 5321.444, 3.2, 
  137.016, 11.47, "", "", "", 0.9, 74.48, 0.66}, 
 {"NIC", "North America", "Nicaragua", "2021-03-11", 6537., 0., 6.857, 175., 
  0., 0.143, 986.783, 0., 1.035, 26.417, 0., 0.022, 0.09, "", "", "", "", "", 
  "", "", "", "", "", "", "", "", "", "", "", "", "", "", "", "", 1401., "", 
  "", "", 211., 8.33, 6.624554*^6, 51.667, 27.3, 5.445, 3.519, 5321.444, 3.2, 
  137.016, 11.47, "", "", "", 0.9, 74.48, 0.66}, 
 {"NIC", "North America", "Nicaragua", "2021-03-12", 6537., 0., 6.857, 175., 
  0., 0.143, 986.783, 0., 1.035, 26.417, 0., 0.022, 0.09, "", "", "", "", "", 
  "", "", "", "", "", "", "", "", "", "", "", "", "", "", "", "", 1401., "", 
  "", "", 211., 8.33, 6.624554*^6, 51.667, 27.3, 5.445, 3.519, 5321.444, 3.2, 
  137.016, 11.47, "", "", "", 0.9, 74.48, 0.66}, 
 {"NIC", "North America", "Nicaragua", "2021-03-13", 6537., 0., 6.857, 175., 
  0., 0.143, 986.783, 0., 1.035, 26.417, 0., 0.022, 0.09, "", "", "", "", "", 
  "", "", "", "", "", "", "", "", "", "", "", "", "", "", "", "", 1401., "", 
  "", "", 211., 8.33, 6.624554*^6, 51.667, 27.3, 5.445, 3.519, 5321.444, 3.2, 
  137.016, 11.47, "", "", "", 0.9, 74.48, 0.66}, 
 {"NIC", "North America", "Nicaragua", "2021-03-14", 6537., 0., 6.857, 175., 
  0., 0.143, 986.783, 0., 1.035, 26.417, 0., 0.022, 0.09, "", "", "", "", "", 
  "", "", "", "", "", "", "", "", "", "", "", "", "", "", "", "", 1401., "", 
  "", "", 211., 8.33, 6.624554*^6, 51.667, 27.3, 5.445, 3.519, 5321.444, 3.2, 
  137.016, 11.47, "", "", "", 0.9, 74.48, 0.66}, 
 {"NIC", "North America", "Nicaragua", "2021-03-15", 6537., 0., 6.857, 175., 
  0., 0.143, 986.783, 0., 1.035, 26.417, 0., 0.022, 0.09, "", "", "", "", "", 
  "", "", "", "", "", "", "", "", "", "", "", "", "", "", "", "", 1401., "", 
  "", "", 211., 8.33, 6.624554*^6, 51.667, 27.3, 5.445, 3.519, 5321.444, 3.2, 
  137.016, 11.47, "", "", "", 0.9, 74.48, 0.66}, 
 {"NIC", "North America", "Nicaragua", "2021-03-16", 6582., 45., 6.429, 176., 
  1., 0.143, 993.576, 6.793, 0.97, 26.568, 0.151, 0.022, 0.09, "", "", "", 
  "", "", "", "", "", "", "", "", "", "", "", "", "", "", "", "", "", "", 
  1401., "", "", "", 211., 8.33, 6.624554*^6, 51.667, 27.3, 5.445, 3.519, 
  5321.444, 3.2, 137.016, 11.47, "", "", "", 0.9, 74.48, 0.66}, 
 {"NIC", "North America", "Nicaragua", "2021-03-17", 6582., 0., 6.429, 176., 
  0., 0.143, 993.576, 0., 0.97, 26.568, 0., 0.022, 0.09, "", "", "", "", "", 
  "", "", "", "", "", "", "", "", "", "", "", "", "", "", "", "", 1401., "", 
  "", "", 211., 8.33, 6.624554*^6, 51.667, 27.3, 5.445, 3.519, 5321.444, 3.2, 
  137.016, 11.47, "", "", "", 0.9, 74.48, 0.66}, 
 {"NIC", "North America", "Nicaragua", "2021-03-18", 6582., 0., 6.429, 176., 
  0., 0.143, 993.576, 0., 0.97, 26.568, 0., 0.022, 0.09, "", "", "", "", "", 
  "", "", "", "", "", "", "", "", "", "", "", "", "", "", "", "", 1401., "", 
  "", "", 211., 8.33, 6.624554*^6, 51.667, 27.3, 5.445, 3.519, 5321.444, 3.2, 
  137.016, 11.47, "", "", "", 0.9, 74.48, 0.66}, 
 {"NIC", "North America", "Nicaragua", "2021-03-19", 6582., 0., 6.429, 176., 
  0., 0.143, 993.576, 0., 0.97, 26.568, 0., 0.022, 0.09, "", "", "", "", "", 
  "", "", "", "", "", "", "", "", "", "", "", "", "", "", "", "", 1401., "", 
  "", "", 211., 8.33, 6.624554*^6, 51.667, 27.3, 5.445, 3.519, 5321.444, 3.2, 
  137.016, 11.47, "", "", "", 0.9, 74.48, 0.66}, 
 {"NIC", "North America", "Nicaragua", "2021-03-20", 6582., 0., 6.429, 176., 
  0., 0.143, 993.576, 0., 0.97, 26.568, 0., 0.022, 0.09, "", "", "", "", "", 
  "", "", "", "", "", "", "", "", "", "", "", "", "", "", "", "", 1401., "", 
  "", "", 211., 8.33, 6.624554*^6, 51.667, 27.3, 5.445, 3.519, 5321.444, 3.2, 
  137.016, 11.47, "", "", "", 0.9, 74.48, 0.66}, 
 {"NIC", "North America", "Nicaragua", "2021-03-21", 6582., 0., 6.429, 176., 
  0., 0.143, 993.576, 0., 0.97, 26.568, 0., 0.022, 0.09, "", "", "", "", "", 
  "", "", "", "", "", "", "", "", "", "", "", "", "", "", "", "", 1401., "", 
  "", "", 211., 8.33, 6.624554*^6, 51.667, 27.3, 5.445, 3.519, 5321.444, 3.2, 
  137.016, 11.47, "", "", "", 0.9, 74.48, 0.66}, 
 {"NIC", "North America", "Nicaragua", "2021-03-22", 6582., 0., 6.429, 176., 
  0., 0.143, 993.576, 0., 0.97, 26.568, 0., 0.022, 0.09, "", "", "", "", "", 
  "", "", "", "", "", "", "", "", "", "", "", "", "", "", "", "", 1401., "", 
  "", "", 211., 8.33, 6.624554*^6, 51.667, 27.3, 5.445, 3.519, 5321.444, 3.2, 
  137.016, 11.47, "", "", "", 0.9, 74.48, 0.66}, 
 {"NIC", "North America", "Nicaragua", "2021-03-23", 6629., 47., 6.714, 177., 
  1., 0.143, 1000.671, 7.095, 1.014, 26.719, 0.151, 0.022, 0.09, "", "", "", 
  "", "", "", "", "", "", "", "", "", "", "", "", "", "", "", "", "", "", 
  1401., "", "", "", 211., 13.89, 6.624554*^6, 51.667, 27.3, 5.445, 3.519, 
  5321.444, 3.2, 137.016, 11.47, "", "", "", 0.9, 74.48, 0.66}, 
 {"NIC", "North America", "Nicaragua", "2021-03-24", 6629., 0., 6.714, 177., 
  0., 0.143, 1000.671, 0., 1.014, 26.719, 0., 0.022, 0.09, "", "", "", "", 
  "", "", "", "", "", "", "", "", "", "", "", "", "", "", "", "", "", 1401., 
  "", "", "", 211., 13.89, 6.624554*^6, 51.667, 27.3, 5.445, 3.519, 5321.444, 
  3.2, 137.016, 11.47, "", "", "", 0.9, 74.48, 0.66}, 
 {"NIC", "North America", "Nicaragua", "2021-03-25", 6629., 0., 6.714, 177., 
  0., 0.143, 1000.671, 0., 1.014, 26.719, 0., 0.022, 0.09, "", "", "", "", 
  "", "", "", "", "", "", "", "", "", "", "", "", "", "", "", "", "", 1401., 
  "", "", "", 211., 13.89, 6.624554*^6, 51.667, 27.3, 5.445, 3.519, 5321.444, 
  3.2, 137.016, 11.47, "", "", "", 0.9, 74.48, 0.66}, 
 {"NIC", "North America", "Nicaragua", "2021-03-26", 6629., 0., 6.714, 177., 
  0., 0.143, 1000.671, 0., 1.014, 26.719, 0., 0.022, 0.09, "", "", "", "", 
  "", "", "", "", "", "", "", "", "", "", "", "", "", "", "", "", "", 1401., 
  "", "", "", 211., 13.89, 6.624554*^6, 51.667, 27.3, 5.445, 3.519, 5321.444, 
  3.2, 137.016, 11.47, "", "", "", 0.9, 74.48, 0.66}, 
 {"NIC", "North America", "Nicaragua", "2021-03-27", 6629., 0., 6.714, 177., 
  0., 0.143, 1000.671, 0., 1.014, 26.719, 0., 0.022, 0.09, "", "", "", "", 
  "", "", "", "", "", "", "", "", "", "", "", "", "", "", "", "", "", 1401., 
  "", "", "", 211., 13.89, 6.624554*^6, 51.667, 27.3, 5.445, 3.519, 5321.444, 
  3.2, 137.016, 11.47, "", "", "", 0.9, 74.48, 0.66}, 
 {"NIC", "North America", "Nicaragua", "2021-03-28", 6629., 0., 6.714, 177., 
  0., 0.143, 1000.671, 0., 1.014, 26.719, 0., 0.022, 0.09, "", "", "", "", 
  "", "", "", "", "", "", "", "", "", "", "", "", "", "", "", "", "", 1401., 
  "", "", "", 211., 13.89, 6.624554*^6, 51.667, 27.3, 5.445, 3.519, 5321.444, 
  3.2, 137.016, 11.47, "", "", "", 0.9, 74.48, 0.66}, 
 {"NIC", "North America", "Nicaragua", "2021-03-29", 6629., 0., 6.714, 177., 
  0., 0.143, 1000.671, 0., 1.014, 26.719, 0., 0.022, 0.09, "", "", "", "", 
  "", "", "", "", "", "", "", "", "", "", "", "", "", "", "", "", "", 1401., 
  "", "", "", 211., 13.89, 6.624554*^6, 51.667, 27.3, 5.445, 3.519, 5321.444, 
  3.2, 137.016, 11.47, "", "", "", 0.9, 74.48, 0.66}, 
 {"NIC", "North America", "Nicaragua", "2021-03-30", 6677., 48., 6.857, 178., 
  1., 0.143, 1007.917, 7.246, 1.035, 26.87, 0.151, 0.022, 0.09, "", "", "", 
  "", "", "", "", "", "", "", "", "", "", "", "", "", "", "", "", "", "", 
  1401., "", "", "", 211., 13.89, 6.624554*^6, 51.667, 27.3, 5.445, 3.519, 
  5321.444, 3.2, 137.016, 11.47, "", "", "", 0.9, 74.48, 0.66}, 
 {"NIC", "North America", "Nicaragua", "2021-03-31", 6677., 0., 6.857, 178., 
  0., 0.143, 1007.917, 0., 1.035, 26.87, 0., 0.022, 0.09, "", "", "", "", "", 
  "", "", "", "", "", "", "", "", "", "", "", "", "", "", "", "", 1401., "", 
  "", "", 211., 13.89, 6.624554*^6, 51.667, 27.3, 5.445, 3.519, 5321.444, 
  3.2, 137.016, 11.47, "", "", "", 0.9, 74.48, 0.66}, 
 {"NIC", "North America", "Nicaragua", "2021-04-01", 6677., 0., 6.857, 178., 
  0., 0.143, 1007.917, 0., 1.035, 26.87, 0., 0.022, 0.09, "", "", "", "", "", 
  "", "", "", "", "", "", "", "", "", "", "", "", "", "", "", "", 1401., "", 
  "", "", 211., 13.89, 6.624554*^6, 51.667, 27.3, 5.445, 3.519, 5321.444, 
  3.2, 137.016, 11.47, "", "", "", 0.9, 74.48, 0.66}, 
 {"NIC", "North America", "Nicaragua", "2021-04-02", 6677., 0., 6.857, 178., 
  0., 0.143, 1007.917, 0., 1.035, 26.87, 0., 0.022, 0.09, "", "", "", "", "", 
  "", "", "", "", "", "", "", "", "", "", "", "", "", "", "", "", 1401., "", 
  "", "", 211., 13.89, 6.624554*^6, 51.667, 27.3, 5.445, 3.519, 5321.444, 
  3.2, 137.016, 11.47, "", "", "", 0.9, 74.48, 0.66}, 
 {"NIC", "North America", "Nicaragua", "2021-04-03", 6677., 0., 6.857, 178., 
  0., 0.143, 1007.917, 0., 1.035, 26.87, 0., 0.022, 0.09, "", "", "", "", "", 
  "", "", "", "", "", "", "", "", "", "", "", "", "", "", "", "", 1401., "", 
  "", "", 211., 13.89, 6.624554*^6, 51.667, 27.3, 5.445, 3.519, 5321.444, 
  3.2, 137.016, 11.47, "", "", "", 0.9, 74.48, 0.66}, 
 {"NIC", "North America", "Nicaragua", "2021-04-04", 6677., 0., 6.857, 178., 
  0., 0.143, 1007.917, 0., 1.035, 26.87, 0., 0.022, 0.09, "", "", "", "", "", 
  "", "", "", "", "", "", "", "", "", "", "", "", "", "", "", "", 1401., "", 
  "", "", 211., 13.89, 6.624554*^6, 51.667, 27.3, 5.445, 3.519, 5321.444, 
  3.2, 137.016, 11.47, "", "", "", 0.9, 74.48, 0.66}, 
 {"NIC", "North America", "Nicaragua", "2021-04-05", 6677., 0., 6.857, 178., 
  0., 0.143, 1007.917, 0., 1.035, 26.87, 0., 0.022, 0.09, "", "", "", "", "", 
  "", "", "", "", "", "", "", "", "", "", "", "", "", "", "", "", 1401., "", 
  "", "", 211., 13.89, 6.624554*^6, 51.667, 27.3, 5.445, 3.519, 5321.444, 
  3.2, 137.016, 11.47, "", "", "", 0.9, 74.48, 0.66}, 
 {"NIC", "North America", "Nicaragua", "2021-04-06", 6727., 50., 7.143, 179., 
  1., 0.143, 1015.465, 7.548, 1.078, 27.021, 0.151, 0.022, 0.09, "", "", "", 
  "", "", "", "", "", "", "", "", "", "", "", "", "", "", "", "", "", "", 
  1401., "", "", "", 211., 13.89, 6.624554*^6, 51.667, 27.3, 5.445, 3.519, 
  5321.444, 3.2, 137.016, 11.47, "", "", "", 0.9, 74.48, 0.66}, 
 {"NIC", "North America", "Nicaragua", "2021-04-07", 6727., 0., 7.143, 179., 
  0., 0.143, 1015.465, 0., 1.078, 27.021, 0., 0.022, 0.09, "", "", "", "", 
  "", "", "", "", "", "", "", "", "", "", "", "", "", "", "", "", "", 1401., 
  "", "", "", 211., 13.89, 6.624554*^6, 51.667, 27.3, 5.445, 3.519, 5321.444, 
  3.2, 137.016, 11.47, "", "", "", 0.9, 74.48, 0.66}, 
 {"NIC", "North America", "Nicaragua", "2021-04-08", 6727., 0., 7.143, 179., 
  0., 0.143, 1015.465, 0., 1.078, 27.021, 0., 0.022, 0.09, "", "", "", "", 
  "", "", "", "", "", "", "", "", "", "", "", "", "", "", "", "", "", 1401., 
  "", "", "", 211., 13.89, 6.624554*^6, 51.667, 27.3, 5.445, 3.519, 5321.444, 
  3.2, 137.016, 11.47, "", "", "", 0.9, 74.48, 0.66}, 
 {"NIC", "North America", "Nicaragua", "2021-04-09", 6727., 0., 7.143, 179., 
  0., 0.143, 1015.465, 0., 1.078, 27.021, 0., 0.022, 0.09, "", "", "", "", 
  "", "", "", "", "", "", "", "", "", "", "", "", "", "", "", "", "", 1401., 
  "", "", "", 211., 13.89, 6.624554*^6, 51.667, 27.3, 5.445, 3.519, 5321.444, 
  3.2, 137.016, 11.47, "", "", "", 0.9, 74.48, 0.66}, 
 {"NIC", "North America", "Nicaragua", "2021-04-10", 6727., 0., 7.143, 179., 
  0., 0.143, 1015.465, 0., 1.078, 27.021, 0., 0.022, 0.09, "", "", "", "", 
  "", "", "", "", "", "", "", "", "", "", "", "", "", "", "", "", "", 1401., 
  "", "", "", 211., 13.89, 6.624554*^6, 51.667, 27.3, 5.445, 3.519, 5321.444, 
  3.2, 137.016, 11.47, "", "", "", 0.9, 74.48, 0.66}, 
 {"NIC", "North America", "Nicaragua", "2021-04-11", 6727., 0., 7.143, 179., 
  0., 0.143, 1015.465, 0., 1.078, 27.021, 0., 0.022, 0.09, "", "", "", "", 
  "", "", "", "", "", "", "", "", "", "", "", "", "", "", "", "", "", 1401., 
  "", "", "", 211., 13.89, 6.624554*^6, 51.667, 27.3, 5.445, 3.519, 5321.444, 
  3.2, 137.016, 11.47, "", "", "", 0.9, 74.48, 0.66}, 
 {"NIC", "North America", "Nicaragua", "2021-04-12", 6727., 0., 7.143, 179., 
  0., 0.143, 1015.465, 0., 1.078, 27.021, 0., 0.022, 0.09, "", "", "", "", 
  "", "", "", "", "", "", "", "", "", "", "", "", "", "", "", "", "", 1401., 
  "", "", "", 211., 13.89, 6.624554*^6, 51.667, 27.3, 5.445, 3.519, 5321.444, 
  3.2, 137.016, 11.47, "", "", "", 0.9, 74.48, 0.66}, 
 {"NIC", "North America", "Nicaragua", "2021-04-13", 6778., 51., 7.286, 180., 
  1., 0.143, 1023.163, 7.699, 1.1, 27.172, 0.151, 0.022, 0.09, "", "", "", 
  "", "", "", "", "", "", "", "", "", "", "", "", "", "", "", "", "", "", 
  1401., "", "", "", 211., 13.89, 6.624554*^6, 51.667, 27.3, 5.445, 3.519, 
  5321.444, 3.2, 137.016, 11.47, "", "", "", 0.9, 74.48, 0.66}, 
 {"NIC", "North America", "Nicaragua", "2021-04-14", 6778., 0., 7.286, 180., 
  0., 0.143, 1023.163, 0., 1.1, 27.172, 0., 0.022, 0.09, "", "", "", "", "", 
  "", "", "", "", "", "", "", "", "", "", "", "", 61625., 61625., "", "", 
  1401., 0.93, 0.93, "", 211., 13.89, 6.624554*^6, 51.667, 27.3, 5.445, 
  3.519, 5321.444, 3.2, 137.016, 11.47, "", "", "", 0.9, 74.48, 0.66}, 
 {"NIC", "North America", "Nicaragua", "2021-04-15", 6778., 0., 7.286, 180., 
  0., 0.143, 1023.163, 0., 1.1, 27.172, 0., 0.022, 0.09, "", "", "", "", "", 
  "", "", "", "", "", "", "", "", "", "", "", "", "", "", "", "", 2251., "", 
  "", "", 340., 13.89, 6.624554*^6, 51.667, 27.3, 5.445, 3.519, 5321.444, 
  3.2, 137.016, 11.47, "", "", "", 0.9, 74.48, 0.66}, 
 {"NIC", "North America", "Nicaragua", "2021-04-16", 6778., 0., 7.286, 180., 
  0., 0.143, 1023.163, 0., 1.1, 27.172, 0., 0.022, 0.09, "", "", "", "", "", 
  "", "", "", "", "", "", "", "", "", "", "", "", "", "", "", "", 3101., "", 
  "", "", 468., 13.89, 6.624554*^6, 51.667, 27.3, 5.445, 3.519, 5321.444, 
  3.2, 137.016, 11.47, "", "", "", 0.9, 74.48, 0.66}, 
 {"NIC", "North America", "Nicaragua", "2021-04-17", 6778., 0., 7.286, 180., 
  0., 0.143, 1023.163, 0., 1.1, 27.172, 0., 0.022, 0.08, "", "", "", "", "", 
  "", "", "", "", "", "", "", "", "", "", "", "", "", "", "", "", 3951., "", 
  "", "", 596., 13.89, 6.624554*^6, 51.667, 27.3, 5.445, 3.519, 5321.444, 
  3.2, 137.016, 11.47, "", "", "", 0.9, 74.48, 0.66}, 
 {"NIC", "North America", "Nicaragua", "2021-04-18", 6778., 0., 7.286, 180., 
  0., 0.143, 1023.163, 0., 1.1, 27.172, 0., 0.022, 0.08, "", "", "", "", "", 
  "", "", "", "", "", "", "", "", "", "", "", "", "", "", "", "", 4801., "", 
  "", "", 725., 13.89, 6.624554*^6, 51.667, 27.3, 5.445, 3.519, 5321.444, 
  3.2, 137.016, 11.47, "", "", "", 0.9, 74.48, 0.66}, 
 {"NIC", "North America", "Nicaragua", "2021-04-19", 6778., 0., 7.286, 180., 
  0., 0.143, 1023.163, 0., 1.1, 27.172, 0., 0.022, 0.09, "", "", "", "", "", 
  "", "", "", "", "", "", "", "", "", "", "", "", "", "", "", "", 5651., "", 
  "", "", 853., 13.89, 6.624554*^6, 51.667, 27.3, 5.445, 3.519, 5321.444, 
  3.2, 137.016, 11.47, "", "", "", 0.9, 74.48, 0.66}, 
 {"NIC", "North America", "Nicaragua", "2021-04-20", 6835., 57., 8.143, 181., 
  1., 0.143, 1031.768, 8.604, 1.229, 27.323, 0.151, 0.022, 0.08, "", "", "", 
  "", "", "", "", "", "", "", "", "", "", "", "", "", "", "", "", "", "", 
  6501., "", "", "", 981., 13.89, 6.624554*^6, 51.667, 27.3, 5.445, 3.519, 
  5321.444, 3.2, 137.016, 11.47, "", "", "", 0.9, 74.48, 0.66}, 
 {"NIC", "North America", "Nicaragua", "2021-04-21", 6835., 0., 8.143, 181., 
  0., 0.143, 1031.768, 0., 1.229, 27.323, 0., 0.022, 0.08, "", "", "", "", 
  "", "", "", "", "", "", "", "", "", "", "", "", "", "", "", "", "", 7350., 
  "", "", "", 1110., 13.89, 6.624554*^6, 51.667, 27.3, 5.445, 3.519, 
  5321.444, 3.2, 137.016, 11.47, "", "", "", 0.9, 74.48, 0.66}, 
 {"NIC", "North America", "Nicaragua", "2021-04-22", 6835., 0., 8.143, 181., 
  0., 0.143, 1031.768, 0., 1.229, 27.323, 0., 0.022, 0.08, "", "", "", "", 
  "", "", "", "", "", "", "", "", "", "", "", "", "", "", "", "", "", 7350., 
  "", "", "", 1110., 13.89, 6.624554*^6, 51.667, 27.3, 5.445, 3.519, 
  5321.444, 3.2, 137.016, 11.47, "", "", "", 0.9, 74.48, 0.66}, 
 {"NIC", "North America", "Nicaragua", "2021-04-23", 6835., 0., 8.143, 181., 
  0., 0.143, 1031.768, 0., 1.229, 27.323, 0., 0.022, 0.08, "", "", "", "", 
  "", "", "", "", "", "", "", "", "", "", "", "", "", "", "", "", "", 7350., 
  "", "", "", 1110., 13.89, 6.624554*^6, 51.667, 27.3, 5.445, 3.519, 
  5321.444, 3.2, 137.016, 11.47, "", "", "", 0.9, 74.48, 0.66}, 
 {"NIC", "North America", "Nicaragua", "2021-04-24", 6835., 0., 8.143, 181., 
  0., 0.143, 1031.768, 0., 1.229, 27.323, 0., 0.022, 0.08, "", "", "", "", 
  "", "", "", "", "", "", "", "", "", "", "", "", "", 135130., 135130., "", 
  "", 7350., 2.04, 2.04, "", 1110., 13.89, 6.624554*^6, 51.667, 27.3, 5.445, 
  3.519, 5321.444, 3.2, 137.016, 11.47, "", "", "", 0.9, 74.48, 0.66}, 
 {"NIC", "North America", "Nicaragua", "2021-04-25", 6835., 0., 8.143, 181., 
  0., 0.143, 1031.768, 0., 1.229, 27.323, 0., 0.022, 0.08, "", "", "", "", 
  "", "", "", "", "", "", "", "", "", "", "", "", "", "", "", "", "", 6644., 
  "", "", "", 1003., 13.89, 6.624554*^6, 51.667, 27.3, 5.445, 3.519, 
  5321.444, 3.2, 137.016, 11.47, "", "", "", 0.9, 74.48, 0.66}, 
 {"NIC", "North America", "Nicaragua", "2021-04-26", 6835., 0., 8.143, 181., 
  0., 0.143, 1031.768, 0., 1.229, 27.323, 0., 0.022, 0.08, "", "", "", "", 
  "", "", "", "", "", "", "", "", "", "", "", "", "", "", "", "", "", 5937., 
  "", "", "", 896., 13.89, 6.624554*^6, 51.667, 27.3, 5.445, 3.519, 5321.444, 
  3.2, 137.016, 11.47, "", "", "", 0.9, 74.48, 0.66}, 
 {"NIC", "North America", "Nicaragua", "2021-04-27", 6898., 63., 9., 182., 
  1., 0.143, 1041.278, 9.51, 1.359, 27.474, 0.151, 0.022, 0.08, "", "", "", 
  "", "", "", "", "", "", "", "", "", "", "", "", "", "", "", "", "", "", 
  5230., "", "", "", 789., 13.89, 6.624554*^6, 51.667, 27.3, 5.445, 3.519, 
  5321.444, 3.2, 137.016, 11.47, "", "", "", 0.9, 74.48, 0.66}, 
 {"NIC", "North America", "Nicaragua", "2021-04-28", 6898., 0., 9., 182., 0., 
  0.143, 1041.278, 0., 1.359, 27.474, 0., 0.022, 0.08, "", "", "", "", "", 
  "", "", "", "", "", "", "", "", "", "", "", "", "", "", "", "", 4523., "", 
  "", "", 683., 13.89, 6.624554*^6, 51.667, 27.3, 5.445, 3.519, 5321.444, 
  3.2, 137.016, 11.47, "", "", "", 0.9, 74.48, 0.66}, 
 {"NIC", "North America", "Nicaragua", "2021-04-29", 6898., 0., 9., 182., 0., 
  0.143, 1041.278, 0., 1.359, 27.474, 0., 0.022, 0.08, "", "", "", "", "", 
  "", "", "", "", "", "", "", "", "", "", "", "", "", "", "", "", 3816., "", 
  "", "", 576., 13.89, 6.624554*^6, 51.667, 27.3, 5.445, 3.519, 5321.444, 
  3.2, 137.016, 11.47, "", "", "", 0.9, 74.48, 0.66}, 
 {"NIC", "North America", "Nicaragua", "2021-04-30", 6898., 0., 9., 182., 0., 
  0.143, 1041.278, 0., 1.359, 27.474, 0., 0.022, 0.08, "", "", "", "", "", 
  "", "", "", "", "", "", "", "", "", "", "", "", "", "", "", "", 3109., "", 
  "", "", 469., 13.89, 6.624554*^6, 51.667, 27.3, 5.445, 3.519, 5321.444, 
  3.2, 137.016, 11.47, "", "", "", 0.9, 74.48, 0.66}, 
 {"NIC", "North America", "Nicaragua", "2021-05-01", 6898., 0., 9., 182., 0., 
  0.143, 1041.278, 0., 1.359, 27.474, 0., 0.022, 0.08, "", "", "", "", "", 
  "", "", "", "", "", "", "", "", "", "", "", "", "", "", "", "", 2402., "", 
  "", "", 363., 13.89, 6.624554*^6, 51.667, 27.3, 5.445, 3.519, 5321.444, 
  3.2, 137.016, 11.47, "", "", "", 0.9, 74.48, 0.66}, 
 {"NIC", "North America", "Nicaragua", "2021-05-02", 6898., 0., 9., 182., 0., 
  0.143, 1041.278, 0., 1.359, 27.474, 0., 0.022, 0.08, "", "", "", "", "", 
  "", "", "", "", "", "", "", "", "", "", "", "", "", "", "", "", 2402., "", 
  "", "", 363., 13.89, 6.624554*^6, 51.667, 27.3, 5.445, 3.519, 5321.444, 
  3.2, 137.016, 11.47, "", "", "", 0.9, 74.48, 0.66}, 
 {"NIC", "North America", "Nicaragua", "2021-05-03", 6898., 0., 9., 182., 0., 
  0.143, 1041.278, 0., 1.359, 27.474, 0., 0.022, 0.08, "", "", "", "", "", 
  "", "", "", "", "", "", "", "", "", "", "", "", "", "", "", "", 2402., "", 
  "", "", 363., 13.89, 6.624554*^6, 51.667, 27.3, 5.445, 3.519, 5321.444, 
  3.2, 137.016, 11.47, "", "", "", 0.9, 74.48, 0.66}, 
 {"NIC", "North America", "Nicaragua", "2021-05-04", 6989., 91., 13., 183., 
  1., 0.143, 1055.014, 13.737, 1.962, 27.625, 0.151, 0.022, 0.08, "", "", "", 
  "", "", "", "", "", "", "", "", "", "", "", "", "", "", "", "", "", "", 
  2402., "", "", "", 363., 13.89, 6.624554*^6, 51.667, 27.3, 5.445, 3.519, 
  5321.444, 3.2, 137.016, 11.47, "", "", "", 0.9, 74.48, 0.66}, 
 {"NIC", "North America", "Nicaragua", "2021-05-05", 6989., 0., 13., 183., 
  0., 0.143, 1055.014, 0., 1.962, 27.625, 0., 0.022, 0.08, "", "", "", "", 
  "", "", "", "", "", "", "", "", "", "", "", "", "", "", "", "", "", 2402., 
  "", "", "", 363., 13.89, 6.624554*^6, 51.667, 27.3, 5.445, 3.519, 5321.444, 
  3.2, 137.016, 11.47, "", "", "", 0.9, 74.48, 0.66}, 
 {"NIC", "North America", "Nicaragua", "2021-05-06", 6989., 0., 13., 183., 
  0., 0.143, 1055.014, 0., 1.962, 27.625, 0., 0.022, 0.08, "", "", "", "", 
  "", "", "", "", "", "", "", "", "", "", "", "", "", "", "", "", "", 2402., 
  "", "", "", 363., 13.89, 6.624554*^6, 51.667, 27.3, 5.445, 3.519, 5321.444, 
  3.2, 137.016, 11.47, "", "", "", 0.9, 74.48, 0.66}, 
 {"NIC", "North America", "Nicaragua", "2021-05-07", 6989., 0., 13., 183., 
  0., 0.143, 1055.014, 0., 1.962, 27.625, 0., 0.022, 0.08, "", "", "", "", 
  "", "", "", "", "", "", "", "", "", "", "", "", "", 166350., 166350., "", 
  "", 2402., 2.51, 2.51, "", 363., 13.89, 6.624554*^6, 51.667, 27.3, 5.445, 
  3.519, 5321.444, 3.2, 137.016, 11.47, "", "", "", 0.9, 74.48, 0.66}, 
 {"NIC", "North America", "Nicaragua", "2021-05-08", 6989., 0., 13., 183., 
  0., 0.143, 1055.014, 0., 1.962, 27.625, 0., 0.022, 0.08, "", "", "", "", 
  "", "", "", "", "", "", "", "", "", "", "", "", "", "", "", "", "", 2070., 
  "", "", "", 312., 13.89, 6.624554*^6, 51.667, 27.3, 5.445, 3.519, 5321.444, 
  3.2, 137.016, 11.47, "", "", "", 0.9, 74.48, 0.66}, 
 {"NIC", "North America", "Nicaragua", "2021-05-09", 6989., 0., 13., 183., 
  0., 0.143, 1055.014, 0., 1.962, 27.625, 0., 0.022, 0.08, "", "", "", "", 
  "", "", "", "", "", "", "", "", "", "", "", "", "", "", "", "", "", 1739., 
  "", "", "", 263., 13.89, 6.624554*^6, 51.667, 27.3, 5.445, 3.519, 5321.444, 
  3.2, 137.016, 11.47, "", "", "", 0.9, 74.48, 0.66}, 
 {"NIC", "North America", "Nicaragua", "2021-05-10", 6989., 0., 13., 183., 
  0., 0.143, 1055.014, 0., 1.962, 27.625, 0., 0.022, 0.08, "", "", "", "", 
  "", "", "", "", "", "", "", "", "", "", "", "", "", "", "", "", "", 1408., 
  "", "", "", 213., 13.89, 6.624554*^6, 51.667, 27.3, 5.445, 3.519, 5321.444, 
  3.2, 137.016, 11.47, "", "", "", 0.9, 74.48, 0.66}, 
 {"NIC", "North America", "Nicaragua", "2021-05-11", 7086., 97., 13.857, 
  184., 1., 0.143, 1069.657, 14.642, 2.092, 27.775, 0.151, 0.022, 0.08, "", 
  "", "", "", "", "", "", "", "", "", "", "", "", "", "", "", "", "", "", "", 
  "", 1076., "", "", "", 162., 13.89, 6.624554*^6, 51.667, 27.3, 5.445, 
  3.519, 5321.444, 3.2, 137.016, 11.47, "", "", "", 0.9, 74.48, 0.66}, 
 {"NIC", "North America", "Nicaragua", "2021-05-12", 7086., 0., 13.857, 184., 
  0., 0.143, 1069.657, 0., 2.092, 27.775, 0., 0.022, 0.08, "", "", "", "", 
  "", "", "", "", "", "", "", "", "", "", "", "", "", "", "", "", "", 745., 
  "", "", "", 112., 13.89, 6.624554*^6, 51.667, 27.3, 5.445, 3.519, 5321.444, 
  3.2, 137.016, 11.47, "", "", "", 0.9, 74.48, 0.66}, 
 {"NIC", "North America", "Nicaragua", "2021-05-13", 7086., 0., 13.857, 184., 
  0., 0.143, 1069.657, 0., 2.092, 27.775, 0., 0.022, 0.08, "", "", "", "", 
  "", "", "", "", "", "", "", "", "", "", "", "", "", "", "", "", "", 413., 
  "", "", "", 62., 13.89, 6.624554*^6, 51.667, 27.3, 5.445, 3.519, 5321.444, 
  3.2, 137.016, 11.47, "", "", "", 0.9, 74.48, 0.66}, 
 {"NIC", "North America", "Nicaragua", "2021-05-14", 7086., 0., 13.857, 184., 
  0., 0.143, 1069.657, 0., 2.092, 27.775, 0., 0.022, 0.08, "", "", "", "", 
  "", "", "", "", "", "", "", "", "", "", "", "", "", "", "", "", "", 82., 
  "", "", "", 12., 13.89, 6.624554*^6, 51.667, 27.3, 5.445, 3.519, 5321.444, 
  3.2, 137.016, 11.47, "", "", "", 0.9, 74.48, 0.66}, 
 {"NIC", "North America", "Nicaragua", "2021-05-15", 7086., 0., 13.857, 184., 
  0., 0.143, 1069.657, 0., 2.092, 27.775, 0., 0.022, 0.08, "", "", "", "", 
  "", "", "", "", "", "", "", "", "", "", "", "", "", "", "", "", "", 82., 
  "", "", "", 12., 13.89, 6.624554*^6, 51.667, 27.3, 5.445, 3.519, 5321.444, 
  3.2, 137.016, 11.47, "", "", "", 0.9, 74.48, 0.66}, 
 {"NIC", "North America", "Nicaragua", "2021-05-16", 7086., 0., 13.857, 184., 
  0., 0.143, 1069.657, 0., 2.092, 27.775, 0., 0.022, 0.08, "", "", "", "", 
  "", "", "", "", "", "", "", "", "", "", "", "", "", "", "", "", "", 82., 
  "", "", "", 12., 13.89, 6.624554*^6, 51.667, 27.3, 5.445, 3.519, 5321.444, 
  3.2, 137.016, 11.47, "", "", "", 0.9, 74.48, 0.66}, 
 {"NIC", "North America", "Nicaragua", "2021-05-17", 7086., 0., 13.857, 184., 
  0., 0.143, 1069.657, 0., 2.092, 27.775, 0., 0.022, 0.08, "", "", "", "", 
  "", "", "", "", "", "", "", "", "", "", "", "", "", "", "", "", "", 82., 
  "", "", "", 12., 13.89, 6.624554*^6, 51.667, 27.3, 5.445, 3.519, 5321.444, 
  3.2, 137.016, 11.47, "", "", "", 0.9, 74.48, 0.66}, 
 {"NIC", "North America", "Nicaragua", "2021-05-18", 7193., 107., 15.286, 
  185., 1., 0.143, 1085.809, 16.152, 2.307, 27.926, 0.151, 0.022, 0.08, "", 
  "", "", "", "", "", "", "", "", "", "", "", "", "", "", "", "", "", "", "", 
  "", 82., "", "", "", 12., 13.89, 6.624554*^6, 51.667, 27.3, 5.445, 3.519, 
  5321.444, 3.2, 137.016, 11.47, "", "", "", 0.9, 74.48, 0.66}, 
 {"NIC", "North America", "Nicaragua", "2021-05-19", 7193., 0., 15.286, 185., 
  0., 0.143, 1085.809, 0., 2.307, 27.926, 0., 0.022, 0.08, "", "", "", "", 
  "", "", "", "", "", "", "", "", "", "", "", "", "", "", "", "", "", 82., 
  "", "", "", 12., 13.89, 6.624554*^6, 51.667, 27.3, 5.445, 3.519, 5321.444, 
  3.2, 137.016, 11.47, "", "", "", 0.9, 74.48, 0.66}, 
 {"NIC", "North America", "Nicaragua", "2021-05-20", 7193., 0., 15.286, 185., 
  0., 0.143, 1085.809, 0., 2.307, 27.926, 0., 0.022, 0.08, "", "", "", "", 
  "", "", "", "", "", "", "", "", "", "", "", "", "", "", "", "", "", 82., 
  "", "", "", 12., 13.89, 6.624554*^6, 51.667, 27.3, 5.445, 3.519, 5321.444, 
  3.2, 137.016, 11.47, "", "", "", 0.9, 74.48, 0.66}, 
 {"NIC", "North America", "Nicaragua", "2021-05-21", 7193., 0., 15.286, 185., 
  0., 0.143, 1085.809, 0., 2.307, 27.926, 0., 0.022, 0.08, "", "", "", "", 
  "", "", "", "", "", "", "", "", "", "", "", "", "", 167500., 167500., "", 
  "", 82., 2.53, 2.53, "", 12., 13.89, 6.624554*^6, 51.667, 27.3, 5.445, 
  3.519, 5321.444, 3.2, 137.016, 11.47, "", "", "", 0.9, 74.48, 0.66}, 
 {"NIC", "North America", "Nicaragua", "2021-05-22", 7193., 0., 15.286, 185., 
  0., 0.143, 1085.809, 0., 2.307, 27.926, 0., 0.022, 0.08, "", "", "", "", 
  "", "", "", "", "", "", "", "", "", "", "", "", "", "", "", "", "", "", "", 
  "", "", "", 13.89, 6.624554*^6, 51.667, 27.3, 5.445, 3.519, 5321.444, 3.2, 
  137.016, 11.47, "", "", "", 0.9, 74.48, 0.66}, 
 {"NIC", "North America", "Nicaragua", "2021-05-23", 7193., 0., 15.286, 185., 
  0., 0.143, 1085.809, 0., 2.307, 27.926, 0., 0.022, 0.08, "", "", "", "", 
  "", "", "", "", "", "", "", "", "", "", "", "", "", "", "", "", "", "", "", 
  "", "", "", 13.89, 6.624554*^6, 51.667, 27.3, 5.445, 3.519, 5321.444, 3.2, 
  137.016, 11.47, "", "", "", 0.9, 74.48, 0.66}, 
 {"NIC", "North America", "Nicaragua", "2021-05-24", 7193., 0., 15.286, 185., 
  0., 0.143, 1085.809, 0., 2.307, 27.926, 0., 0.022, 0.08, "", "", "", "", 
  "", "", "", "", "", "", "", "", "", "", "", "", "", "", "", "", "", "", "", 
  "", "", "", 8.33, 6.624554*^6, 51.667, 27.3, 5.445, 3.519, 5321.444, 3.2, 
  137.016, 11.47, "", "", "", 0.9, 74.48, 0.66}, 
 {"NIC", "North America", "Nicaragua", "2021-05-25", 7324., 131., 18.714, 
  186., 1., 0.143, 1105.584, 19.775, 2.825, 28.077, 0.151, 0.022, 0.08, "", 
  "", "", "", "", "", "", "", "", "", "", "", "", "", "", "", "", "", "", "", 
  "", "", "", "", "", "", 8.33, 6.624554*^6, 51.667, 27.3, 5.445, 3.519, 
  5321.444, 3.2, 137.016, 11.47, "", "", "", 0.9, 74.48, 0.66}, 
 {"NIC", "North America", "Nicaragua", "2021-05-26", 7324., 0., 18.714, 186., 
  0., 0.143, 1105.584, 0., 2.825, 28.077, 0., 0.022, 0.08, "", "", "", "", 
  "", "", "", "", "", "", "", "", "", "", "", "", "", "", "", "", "", "", "", 
  "", "", "", 8.33, 6.624554*^6, 51.667, 27.3, 5.445, 3.519, 5321.444, 3.2, 
  137.016, 11.47, "", "", "", 0.9, 74.48, 0.66}, 
 {"NIC", "North America", "Nicaragua", "2021-05-27", 7324., 0., 18.714, 186., 
  0., 0.143, 1105.584, 0., 2.825, 28.077, 0., 0.022, 0.08, "", "", "", "", 
  "", "", "", "", "", "", "", "", "", "", "", "", "", "", "", "", "", "", "", 
  "", "", "", 8.33, 6.624554*^6, 51.667, 27.3, 5.445, 3.519, 5321.444, 3.2, 
  137.016, 11.47, "", "", "", 0.9, 74.48, 0.66}, 
 {"NIC", "North America", "Nicaragua", "2021-05-28", 7324., 0., 18.714, 186., 
  0., 0.143, 1105.584, 0., 2.825, 28.077, 0., 0.022, 0.08, "", "", "", "", 
  "", "", "", "", "", "", "", "", "", "", "", "", "", "", "", "", "", "", "", 
  "", "", "", 8.33, 6.624554*^6, 51.667, 27.3, 5.445, 3.519, 5321.444, 3.2, 
  137.016, 11.47, "", "", "", 0.9, 74.48, 0.66}, 
 {"NIC", "North America", "Nicaragua", "2021-05-29", 7324., 0., 18.714, 186., 
  0., 0.143, 1105.584, 0., 2.825, 28.077, 0., 0.022, 0.08, "", "", "", "", 
  "", "", "", "", "", "", "", "", "", "", "", "", "", "", "", "", "", "", "", 
  "", "", "", 8.33, 6.624554*^6, 51.667, 27.3, 5.445, 3.519, 5321.444, 3.2, 
  137.016, 11.47, "", "", "", 0.9, 74.48, 0.66}, 
 {"NIC", "North America", "Nicaragua", "2021-05-30", 7324., 0., 18.714, 186., 
  0., 0.143, 1105.584, 0., 2.825, 28.077, 0., 0.022, 0.08, "", "", "", "", 
  "", "", "", "", "", "", "", "", "", "", "", "", "", "", "", "", "", "", "", 
  "", "", "", 8.33, 6.624554*^6, 51.667, 27.3, 5.445, 3.519, 5321.444, 3.2, 
  137.016, 11.47, "", "", "", 0.9, 74.48, 0.66}, 
 {"NIC", "North America", "Nicaragua", "2021-05-31", 7324., 0., 18.714, 186., 
  0., 0.143, 1105.584, 0., 2.825, 28.077, 0., 0.022, 0.08, "", "", "", "", 
  "", "", "", "", "", "", "", "", "", "", "", "", "", "", "", "", "", "", "", 
  "", "", "", 8.33, 6.624554*^6, 51.667, 27.3, 5.445, 3.519, 5321.444, 3.2, 
  137.016, 11.47, "", "", "", 0.9, 74.48, 0.66}, 
 {"NIC", "North America", "Nicaragua", "2021-06-01", 7481., 157., 22.429, 
  187., 1., 0.143, 1129.284, 23.7, 3.386, 28.228, 0.151, 0.022, 0.08, "", "", 
  "", "", "", "", "", "", "", "", "", "", "", "", "", "", "", "", "", "", "", 
  "", "", "", "", "", 8.33, 6.624554*^6, 51.667, 27.3, 5.445, 3.519, 
  5321.444, 3.2, 137.016, 11.47, "", "", "", 0.9, 74.48, 0.66}, 
 {"NIC", "North America", "Nicaragua", "2021-06-02", 7481., 0., 22.429, 187., 
  0., 0.143, 1129.284, 0., 3.386, 28.228, 0., 0.022, 0.08, "", "", "", "", 
  "", "", "", "", "", "", "", "", "", "", "", "", "", "", "", "", "", "", "", 
  "", "", "", 8.33, 6.624554*^6, 51.667, 27.3, 5.445, 3.519, 5321.444, 3.2, 
  137.016, 11.47, "", "", "", 0.9, 74.48, 0.66}, 
 {"NIC", "North America", "Nicaragua", "2021-06-03", 7481., 0., 22.429, 187., 
  0., 0.143, 1129.284, 0., 3.386, 28.228, 0., 0.022, 0.08, "", "", "", "", 
  "", "", "", "", "", "", "", "", "", "", "", "", "", "", "", "", "", "", "", 
  "", "", "", 8.33, 6.624554*^6, 51.667, 27.3, 5.445, 3.519, 5321.444, 3.2, 
  137.016, 11.47, "", "", "", 0.9, 74.48, 0.66}, 
 {"NIC", "North America", "Nicaragua", "2021-06-04", 7481., 0., 22.429, 187., 
  0., 0.143, 1129.284, 0., 3.386, 28.228, 0., 0.022, 0.09, "", "", "", "", 
  "", "", "", "", "", "", "", "", "", "", "", "", "", "", "", "", "", "", "", 
  "", "", "", 8.33, 6.624554*^6, 51.667, 27.3, 5.445, 3.519, 5321.444, 3.2, 
  137.016, 11.47, "", "", "", 0.9, 74.48, 0.66}, 
 {"NIC", "North America", "Nicaragua", "2021-06-05", 7481., 0., 22.429, 187., 
  0., 0.143, 1129.284, 0., 3.386, 28.228, 0., 0.022, 0.08, "", "", "", "", 
  "", "", "", "", "", "", "", "", "", "", "", "", "", "", "", "", "", "", "", 
  "", "", "", 8.33, 6.624554*^6, 51.667, 27.3, 5.445, 3.519, 5321.444, 3.2, 
  137.016, 11.47, "", "", "", 0.9, 74.48, 0.66}, 
 {"NIC", "North America", "Nicaragua", "2021-06-06", 7481., 0., 22.429, 187., 
  0., 0.143, 1129.284, 0., 3.386, 28.228, 0., 0.022, 0.08, "", "", "", "", 
  "", "", "", "", "", "", "", "", "", "", "", "", "", "", "", "", "", "", "", 
  "", "", "", 8.33, 6.624554*^6, 51.667, 27.3, 5.445, 3.519, 5321.444, 3.2, 
  137.016, 11.47, "", "", "", 0.9, 74.48, 0.66}, 
 {"NIC", "North America", "Nicaragua", "2021-06-07", 7481., 0., 22.429, 187., 
  0., 0.143, 1129.284, 0., 3.386, 28.228, 0., 0.022, "", "", "", "", "", "", 
  "", "", "", "", "", "", "", "", "", "", "", "", "", "", "", "", "", "", "", 
  "", "", 8.33, 6.624554*^6, 51.667, 27.3, 5.445, 3.519, 5321.444, 3.2, 
  137.016, 11.47, "", "", "", 0.9, 74.48, 0.66}, 
 {"NER", "Africa", "Niger", "2020-03-20", 1., 1., "", "", "", "", 0.041, 
  0.041, "", "", "", "", "", "", "", "", "", "", "", "", "", "", "", "", "", 
  "", "", "", "", "", "", "", "", "", "", "", "", "", "", 52.78, 
  2.4206636*^7, 16.955, 15.1, 2.553, 1.378, 926., 44.5, 238.339, 2.42, 0.1, 
  15.4, 8.978, 0.3, 62.42, 0.394}, {"NER", "Africa", "Niger", "2020-03-21", 
  1., 0., "", "", "", "", 0.041, 0., "", "", "", "", "", "", "", "", "", "", 
  "", "", "", "", "", "", "", "", "", "", "", "", "", "", "", "", "", "", "", 
  "", "", 52.78, 2.4206636*^7, 16.955, 15.1, 2.553, 1.378, 926., 44.5, 
  238.339, 2.42, 0.1, 15.4, 8.978, 0.3, 62.42, 0.394}, 
 {"NER", "Africa", "Niger", "2020-03-22", 2., 1., "", "", "", "", 0.083, 
  0.041, "", "", "", "", "", "", "", "", "", "", "", "", "", "", "", "", "", 
  "", "", "", "", "", "", "", "", "", "", "", "", "", "", 52.78, 
  2.4206636*^7, 16.955, 15.1, 2.553, 1.378, 926., 44.5, 238.339, 2.42, 0.1, 
  15.4, 8.978, 0.3, 62.42, 0.394}, {"NER", "Africa", "Niger", "2020-03-23", 
  3., 1., "", "", "", "", 0.124, 0.041, "", "", "", "", "", "", "", "", "", 
  "", "", "", "", "", "", "", "", "", "", "", "", "", "", "", "", "", "", "", 
  "", "", "", 52.78, 2.4206636*^7, 16.955, 15.1, 2.553, 1.378, 926., 44.5, 
  238.339, 2.42, 0.1, 15.4, 8.978, 0.3, 62.42, 0.394}, 
 {"NER", "Africa", "Niger", "2020-03-24", 3., 0., "", "", "", "", 0.124, 0., 
  "", "", "", "", "", "", "", "", "", "", "", "", "", "", "", "", "", "", "", 
  "", "", "", "", "", "", "", "", "", "", "", "", 52.78, 2.4206636*^7, 
  16.955, 15.1, 2.553, 1.378, 926., 44.5, 238.339, 2.42, 0.1, 15.4, 8.978, 
  0.3, 62.42, 0.394}, {"NER", "Africa", "Niger", "2020-03-25", 7., 4., 1., 
  1., 1., 0.143, 0.289, 0.165, 0.041, 0.041, 0.041, 0.006, "", "", "", "", 
  "", "", "", "", "", "", "", "", "", "", "", "", "", "", "", "", "", "", "", 
  "", "", "", "", 52.78, 2.4206636*^7, 16.955, 15.1, 2.553, 1.378, 926., 
  44.5, 238.339, 2.42, 0.1, 15.4, 8.978, 0.3, 62.42, 0.394}, 
 {"NER", "Africa", "Niger", "2020-03-26", 10., 3., 1.429, 1., 0., 0.143, 
  0.413, 0.124, 0.059, 0.041, 0., 0.006, "", "", "", "", "", "", "", "", "", 
  "", "", "", "", "", "", "", "", "", "", "", "", "", "", "", "", "", "", 
  52.78, 2.4206636*^7, 16.955, 15.1, 2.553, 1.378, 926., 44.5, 238.339, 2.42, 
  0.1, 15.4, 8.978, 0.3, 62.42, 0.394}, {"NER", "Africa", "Niger", 
  "2020-03-27", 10., 0., 1.286, 1., 0., 0.143, 0.413, 0., 0.053, 0.041, 0., 
  0.006, "", "", "", "", "", "", "", "", "", "", "", "", "", "", "", "", "", 
  "", "", "", "", "", "", "", "", "", "", 52.78, 2.4206636*^7, 16.955, 15.1, 
  2.553, 1.378, 926., 44.5, 238.339, 2.42, 0.1, 15.4, 8.978, 0.3, 62.42, 
  0.394}, {"NER", "Africa", "Niger", "2020-03-28", 10., 0., 1.286, 1., 0., 
  0.143, 0.413, 0., 0.053, 0.041, 0., 0.006, "", "", "", "", "", "", "", "", 
  "", "", "", "", "", "", "", "", "", "", "", "", "", "", "", "", "", "", "", 
  61.11, 2.4206636*^7, 16.955, 15.1, 2.553, 1.378, 926., 44.5, 238.339, 2.42, 
  0.1, 15.4, 8.978, 0.3, 62.42, 0.394}, {"NER", "Africa", "Niger", 
  "2020-03-29", 18., 8., 2.286, 1., 0., 0.143, 0.744, 0.33, 0.094, 0.041, 0., 
  0.006, "", "", "", "", "", "", "", "", "", "", "", "", "", "", "", "", "", 
  "", "", "", "", "", "", "", "", "", "", 61.11, 2.4206636*^7, 16.955, 15.1, 
  2.553, 1.378, 926., 44.5, 238.339, 2.42, 0.1, 15.4, 8.978, 0.3, 62.42, 
  0.394}, {"NER", "Africa", "Niger", "2020-03-30", 27., 9., 3.429, 3., 2., 
  0.429, 1.115, 0.372, 0.142, 0.124, 0.083, 0.018, "", "", "", "", "", "", 
  "", "", "", "", "", "", "", "", "", "", "", "", "", "", "", "", "", "", "", 
  "", "", 61.11, 2.4206636*^7, 16.955, 15.1, 2.553, 1.378, 926., 44.5, 
  238.339, 2.42, 0.1, 15.4, 8.978, 0.3, 62.42, 0.394}, 
 {"NER", "Africa", "Niger", "2020-03-31", 27., 0., 3.429, 3., 0., 0.429, 
  1.115, 0., 0.142, 0.124, 0., 0.018, "", "", "", "", "", "", "", "", "", "", 
  "", "", "", "", "", "", "", "", "", "", "", "", "", "", "", "", "", 61.11, 
  2.4206636*^7, 16.955, 15.1, 2.553, 1.378, 926., 44.5, 238.339, 2.42, 0.1, 
  15.4, 8.978, 0.3, 62.42, 0.394}, {"NER", "Africa", "Niger", "2020-04-01", 
  74., 47., 9.571, 5., 2., 0.571, 3.057, 1.942, 0.395, 0.207, 0.083, 0.024, 
  "", "", "", "", "", "", "", "", "", "", "", "", "", "", "", "", "", "", "", 
  "", "", "", "", "", "", "", "", 61.11, 2.4206636*^7, 16.955, 15.1, 2.553, 
  1.378, 926., 44.5, 238.339, 2.42, 0.1, 15.4, 8.978, 0.3, 62.42, 0.394}, 
 {"NER", "Africa", "Niger", "2020-04-02", 98., 24., 12.571, 5., 0., 0.571, 
  4.048, 0.991, 0.519, 0.207, 0., 0.024, "", "", "", "", "", "", "", "", "", 
  "", "", "", "", "", "", "", "", "", "", "", "", "", "", "", "", "", "", 
  61.11, 2.4206636*^7, 16.955, 15.1, 2.553, 1.378, 926., 44.5, 238.339, 2.42, 
  0.1, 15.4, 8.978, 0.3, 62.42, 0.394}, {"NER", "Africa", "Niger", 
  "2020-04-03", 120., 22., 15.714, 5., 0., 0.571, 4.957, 0.909, 0.649, 0.207, 
  0., 0.024, "", "", "", "", "", "", "", "", "", "", "", "", "", "", "", "", 
  "", "", "", "", "", "", "", "", "", "", "", 61.11, 2.4206636*^7, 16.955, 
  15.1, 2.553, 1.378, 926., 44.5, 238.339, 2.42, 0.1, 15.4, 8.978, 0.3, 
  62.42, 0.394}, {"NER", "Africa", "Niger", "2020-04-04", 144., 24., 19.143, 
  8., 3., 1., 5.949, 0.991, 0.791, 0.33, 0.124, 0.041, 1.25, "", "", "", "", 
  "", "", "", "", "", "", "", "", "", "", "", "", "", "", "", "", "", "", "", 
  "", "", "", 61.11, 2.4206636*^7, 16.955, 15.1, 2.553, 1.378, 926., 44.5, 
  238.339, 2.42, 0.1, 15.4, 8.978, 0.3, 62.42, 0.394}, 
 {"NER", "Africa", "Niger", "2020-04-05", 184., 40., 23.714, 10., 2., 1.286, 
  7.601, 1.652, 0.98, 0.413, 0.083, 0.053, 1.24, "", "", "", "", "", "", "", 
  "", "", "", "", "", "", "", "", "", "", "", "", "", "", "", "", "", "", "", 
  61.11, 2.4206636*^7, 16.955, 15.1, 2.553, 1.378, 926., 44.5, 238.339, 2.42, 
  0.1, 15.4, 8.978, 0.3, 62.42, 0.394}, {"NER", "Africa", "Niger", 
  "2020-04-06", 253., 69., 32.286, 10., 0., 1., 10.452, 2.85, 1.334, 0.413, 
  0., 0.041, 1.23, "", "", "", "", "", "", "", "", "", "", "", "", "", "", 
  "", "", "", "", "", "", "", "", "", "", "", "", 61.11, 2.4206636*^7, 
  16.955, 15.1, 2.553, 1.378, 926., 44.5, 238.339, 2.42, 0.1, 15.4, 8.978, 
  0.3, 62.42, 0.394}, {"NER", "Africa", "Niger", "2020-04-07", 278., 25., 
  35.857, 11., 1., 1.143, 11.484, 1.033, 1.481, 0.454, 0.041, 0.047, 1.2, "", 
  "", "", "", "", "", "", "", "", "", "", "", "", "", "", "", "", "", "", "", 
  "", "", "", "", "", "", 61.11, 2.4206636*^7, 16.955, 15.1, 2.553, 1.378, 
  926., 44.5, 238.339, 2.42, 0.1, 15.4, 8.978, 0.3, 62.42, 0.394}, 
 {"NER", "Africa", "Niger", "2020-04-08", 342., 64., 38.286, 11., 0., 0.857, 
  14.128, 2.644, 1.582, 0.454, 0., 0.035, 1.18, "", "", "", "", "", "", "", 
  "", "", "", "", "", "", "", "", "", "", "", "", "", "", "", "", "", "", "", 
  61.11, 2.4206636*^7, 16.955, 15.1, 2.553, 1.378, 926., 44.5, 238.339, 2.42, 
  0.1, 15.4, 8.978, 0.3, 62.42, 0.394}, {"NER", "Africa", "Niger", 
  "2020-04-09", 410., 68., 44.571, 11., 0., 0.857, 16.938, 2.809, 1.841, 
  0.454, 0., 0.035, 1.15, "", "", "", "", "", "", "", "", "", "", "", "", "", 
  "", "", "", "", "", "", "", "", "", "", "", "", "", 61.11, 2.4206636*^7, 
  16.955, 15.1, 2.553, 1.378, 926., 44.5, 238.339, 2.42, 0.1, 15.4, 8.978, 
  0.3, 62.42, 0.394}, {"NER", "Africa", "Niger", "2020-04-10", 438., 28., 
  45.429, 11., 0., 0.857, 18.094, 1.157, 1.877, 0.454, 0., 0.035, 1.12, "", 
  "", "", "", "", "", "", "", "", "", "", "", "", "", "", "", "", "", "", "", 
  "", "", "", "", "", "", 61.11, 2.4206636*^7, 16.955, 15.1, 2.553, 1.378, 
  926., 44.5, 238.339, 2.42, 0.1, 15.4, 8.978, 0.3, 62.42, 0.394}, 
 {"NER", "Africa", "Niger", "2020-04-11", 491., 53., 49.571, 11., 0., 0.429, 
  20.284, 2.189, 2.048, 0.454, 0., 0.018, 1.09, "", "", "", "", "", "", "", 
  "", "", "", "", "", "", "", "", "", "", "", "", "", "", "", "", "", "", "", 
  61.11, 2.4206636*^7, 16.955, 15.1, 2.553, 1.378, 926., 44.5, 238.339, 2.42, 
  0.1, 15.4, 8.978, 0.3, 62.42, 0.394}, {"NER", "Africa", "Niger", 
  "2020-04-12", 529., 38., 49.286, 12., 1., 0.286, 21.854, 1.57, 2.036, 
  0.496, 0.041, 0.012, 1.05, "", "", "", "", "", "", "", "", "", "", "", "", 
  "", "", "", "", "", "", "", "", "", "", "", "", "", "", 61.11, 
  2.4206636*^7, 16.955, 15.1, 2.553, 1.378, 926., 44.5, 238.339, 2.42, 0.1, 
  15.4, 8.978, 0.3, 62.42, 0.394}, {"NER", "Africa", "Niger", "2020-04-13", 
  529., 0., 39.429, 12., 0., 0.286, 21.854, 0., 1.629, 0.496, 0., 0.012, 
  1.02, "", "", "", "", "", "", "", "", "", "", "", "", "", "", "", "", "", 
  "", "", "", "", "", "", "", "", "", 61.11, 2.4206636*^7, 16.955, 15.1, 
  2.553, 1.378, 926., 44.5, 238.339, 2.42, 0.1, 15.4, 8.978, 0.3, 62.42, 
  0.394}, {"NER", "Africa", "Niger", "2020-04-14", 570., 41., 41.714, 14., 
  2., 0.429, 23.547, 1.694, 1.723, 0.578, 0.083, 0.018, 0.99, "", "", "", "", 
  "", "", "", "", "", "", "", "", "", "", "", "", "", "", "", "", "", "", "", 
  "", "", "", 61.11, 2.4206636*^7, 16.955, 15.1, 2.553, 1.378, 926., 44.5, 
  238.339, 2.42, 0.1, 15.4, 8.978, 0.3, 62.42, 0.394}, 
 {"NER", "Africa", "Niger", "2020-04-15", 584., 14., 34.571, 14., 0., 0.429, 
  24.126, 0.578, 1.428, 0.578, 0., 0.018, 0.97, "", "", "", "", "", "", "", 
  "", "", "", "", "", "", "", "", "", "", "", "", "", "", "", "", "", "", "", 
  61.11, 2.4206636*^7, 16.955, 15.1, 2.553, 1.378, 926., 44.5, 238.339, 2.42, 
  0.1, 15.4, 8.978, 0.3, 62.42, 0.394}, {"NER", "Africa", "Niger", 
  "2020-04-16", 584., 0., 24.857, 14., 0., 0.429, 24.126, 0., 1.027, 0.578, 
  0., 0.018, 0.94, "", "", "", "", "", "", "", "", "", "", "", "", "", "", 
  "", "", "", "", "", "", "", "", "", "", "", "", 61.11, 2.4206636*^7, 
  16.955, 15.1, 2.553, 1.378, 926., 44.5, 238.339, 2.42, 0.1, 15.4, 8.978, 
  0.3, 62.42, 0.394}, {"NER", "Africa", "Niger", "2020-04-17", 627., 43., 
  27., 18., 4., 1., 25.902, 1.776, 1.115, 0.744, 0.165, 0.041, 0.92, "", "", 
  "", "", "", "", "", "", "", "", "", "", "", "", "", "", "", "", "", "", "", 
  "", "", "", "", "", 61.11, 2.4206636*^7, 16.955, 15.1, 2.553, 1.378, 926., 
  44.5, 238.339, 2.42, 0.1, 15.4, 8.978, 0.3, 62.42, 0.394}, 
 {"NER", "Africa", "Niger", "2020-04-18", 639., 12., 21.143, 19., 1., 1.143, 
  26.398, 0.496, 0.873, 0.785, 0.041, 0.047, 0.9, "", "", "", "", "", "", "", 
  "", "", "", "", "", "", "", "", "", "", "", "", "", "", "", "", "", "", "", 
  61.11, 2.4206636*^7, 16.955, 15.1, 2.553, 1.378, 926., 44.5, 238.339, 2.42, 
  0.1, 15.4, 8.978, 0.3, 62.42, 0.394}, {"NER", "Africa", "Niger", 
  "2020-04-19", 648., 9., 17., 20., 1., 1.143, 26.77, 0.372, 0.702, 0.826, 
  0.041, 0.047, 0.88, "", "", "", "", "", "", "", "", "", "", "", "", "", "", 
  "", "", "", "", "", "", "", "", "", "", "", "", 61.11, 2.4206636*^7, 
  16.955, 15.1, 2.553, 1.378, 926., 44.5, 238.339, 2.42, 0.1, 15.4, 8.978, 
  0.3, 62.42, 0.394}, {"NER", "Africa", "Niger", "2020-04-20", 648., 0., 17., 
  20., 0., 1.143, 26.77, 0., 0.702, 0.826, 0., 0.047, 0.86, "", "", "", "", 
  "", "", "", "", "", "", "", "", "", "", "", "", "", "", "", "", "", "", "", 
  "", "", "", 61.11, 2.4206636*^7, 16.955, 15.1, 2.553, 1.378, 926., 44.5, 
  238.339, 2.42, 0.1, 15.4, 8.978, 0.3, 62.42, 0.394}, 
 {"NER", "Africa", "Niger", "2020-04-21", 657., 9., 12.429, 20., 0., 0.857, 
  27.141, 0.372, 0.513, 0.826, 0., 0.035, 0.85, "", "", "", "", "", "", "", 
  "", "", "", "", "", "", "", "", "", "", "", "", "", "", "", "", "", "", "", 
  61.11, 2.4206636*^7, 16.955, 15.1, 2.553, 1.378, 926., 44.5, 238.339, 2.42, 
  0.1, 15.4, 8.978, 0.3, 62.42, 0.394}, {"NER", "Africa", "Niger", 
  "2020-04-22", 662., 5., 11.143, 22., 2., 1.143, 27.348, 0.207, 0.46, 0.909, 
  0.083, 0.047, 0.84, "", "", "", "", "", "", "", "", "", "", "", "", "", "", 
  "", "", "", "", "", "", "", "", "", "", "", "", 61.11, 2.4206636*^7, 
  16.955, 15.1, 2.553, 1.378, 926., 44.5, 238.339, 2.42, 0.1, 15.4, 8.978, 
  0.3, 62.42, 0.394}, {"NER", "Africa", "Niger", "2020-04-23", 671., 9., 
  12.429, 24., 2., 1.429, 27.72, 0.372, 0.513, 0.991, 0.083, 0.059, 0.83, "", 
  "", "", "", "", "", "", "", "", "", "", "", "", "", "", "", "", "", "", "", 
  "", "", "", "", "", "", 61.11, 2.4206636*^7, 16.955, 15.1, 2.553, 1.378, 
  926., 44.5, 238.339, 2.42, 0.1, 15.4, 8.978, 0.3, 62.42, 0.394}, 
 {"NER", "Africa", "Niger", "2020-04-24", 681., 10., 7.714, 24., 0., 0.857, 
  28.133, 0.413, 0.319, 0.991, 0., 0.035, 0.83, "", "", "", "", "", "", "", 
  "", "", "", "", "", "", "", "", "", "", "", "", "", "", "", "", "", "", "", 
  61.11, 2.4206636*^7, 16.955, 15.1, 2.553, 1.378, 926., 44.5, 238.339, 2.42, 
  0.1, 15.4, 8.978, 0.3, 62.42, 0.394}, {"NER", "Africa", "Niger", 
  "2020-04-25", 684., 3., 6.429, 27., 3., 1.143, 28.257, 0.124, 0.266, 1.115, 
  0.124, 0.047, 0.82, "", "", "", "", "", "", "", "", "", "", "", "", "", "", 
  "", "", "", "", "", "", "", "", "", "", "", "", 61.11, 2.4206636*^7, 
  16.955, 15.1, 2.553, 1.378, 926., 44.5, 238.339, 2.42, 0.1, 15.4, 8.978, 
  0.3, 62.42, 0.394}, {"NER", "Africa", "Niger", "2020-04-26", 696., 12., 
  6.857, 29., 2., 1.286, 28.752, 0.496, 0.283, 1.198, 0.083, 0.053, 0.82, "", 
  "", "", "", "", "", "", "", "", "", "", "", "", "", "", "", "", "", "", "", 
  "", "", "", "", "", "", 61.11, 2.4206636*^7, 16.955, 15.1, 2.553, 1.378, 
  926., 44.5, 238.339, 2.42, 0.1, 15.4, 8.978, 0.3, 62.42, 0.394}, 
 {"NER", "Africa", "Niger", "2020-04-27", 701., 5., 7.571, 29., 0., 1.286, 
  28.959, 0.207, 0.313, 1.198, 0., 0.053, 0.82, "", "", "", "", "", "", "", 
  "", "", "", "", "", "", "", "", "", "", "", "", "", "", "", "", "", "", "", 
  61.11, 2.4206636*^7, 16.955, 15.1, 2.553, 1.378, 926., 44.5, 238.339, 2.42, 
  0.1, 15.4, 8.978, 0.3, 62.42, 0.394}, {"NER", "Africa", "Niger", 
  "2020-04-28", 709., 8., 7.429, 31., 2., 1.571, 29.289, 0.33, 0.307, 1.281, 
  0.083, 0.065, 0.83, "", "", "", "", "", "", "", "", "", "", "", "", "", "", 
  "", "", "", "", "", "", "", "", "", "", "", "", 61.11, 2.4206636*^7, 
  16.955, 15.1, 2.553, 1.378, 926., 44.5, 238.339, 2.42, 0.1, 15.4, 8.978, 
  0.3, 62.42, 0.394}, {"NER", "Africa", "Niger", "2020-04-29", 713., 4., 
  7.286, 32., 1., 1.429, 29.455, 0.165, 0.301, 1.322, 0.041, 0.059, 0.83, "", 
  "", "", "", "", "", "", "", "", "", "", "", "", "", "", "", "", "", "", "", 
  "", "", "", "", "", "", 61.11, 2.4206636*^7, 16.955, 15.1, 2.553, 1.378, 
  926., 44.5, 238.339, 2.42, 0.1, 15.4, 8.978, 0.3, 62.42, 0.394}, 
 {"NER", "Africa", "Niger", "2020-04-30", 719., 6., 6.857, 32., 0., 1.143, 
  29.703, 0.248, 0.283, 1.322, 0., 0.047, 0.83, "", "", "", "", "", "", "", 
  "", "", "", "", "", "", "", "", "", "", "", "", "", "", "", "", "", "", "", 
  61.11, 2.4206636*^7, 16.955, 15.1, 2.553, 1.378, 926., 44.5, 238.339, 2.42, 
  0.1, 15.4, 8.978, 0.3, 62.42, 0.394}, {"NER", "Africa", "Niger", 
  "2020-05-01", 728., 9., 6.714, 33., 1., 1.286, 30.074, 0.372, 0.277, 1.363, 
  0.041, 0.053, 0.84, "", "", "", "", "", "", "", "", "", "", "", "", "", "", 
  "", "", "", "", "", "", "", "", "", "", "", "", 61.11, 2.4206636*^7, 
  16.955, 15.1, 2.553, 1.378, 926., 44.5, 238.339, 2.42, 0.1, 15.4, 8.978, 
  0.3, 62.42, 0.394}, {"NER", "Africa", "Niger", "2020-05-02", 736., 8., 
  7.429, 35., 2., 1.143, 30.405, 0.33, 0.307, 1.446, 0.083, 0.047, 0.85, "", 
  "", "", "", "", "", "", "", "", "", "", "", "", "", "", "", "", "", "", "", 
  "", "", "", "", "", "", 61.11, 2.4206636*^7, 16.955, 15.1, 2.553, 1.378, 
  926., 44.5, 238.339, 2.42, 0.1, 15.4, 8.978, 0.3, 62.42, 0.394}, 
 {"NER", "Africa", "Niger", "2020-05-03", 750., 14., 7.714, 36., 1., 1., 
  30.983, 0.578, 0.319, 1.487, 0.041, 0.041, 0.85, "", "", "", "", "", "", 
  "", "", "", "", "", "", "", "", "", "", "", "", "", "", "", "", "", "", "", 
  "", 61.11, 2.4206636*^7, 16.955, 15.1, 2.553, 1.378, 926., 44.5, 238.339, 
  2.42, 0.1, 15.4, 8.978, 0.3, 62.42, 0.394}, 
 {"NER", "Africa", "Niger", "2020-05-04", 755., 5., 7.714, 37., 1., 1.143, 
  31.19, 0.207, 0.319, 1.529, 0.041, 0.047, 0.86, "", "", "", "", "", "", "", 
  "", "", "", "", "", "", "", "", "", "", "", "", "", "", "", "", "", "", "", 
  61.11, 2.4206636*^7, 16.955, 15.1, 2.553, 1.378, 926., 44.5, 238.339, 2.42, 
  0.1, 15.4, 8.978, 0.3, 62.42, 0.394}, {"NER", "Africa", "Niger", 
  "2020-05-05", 763., 8., 7.714, 38., 1., 1., 31.52, 0.33, 0.319, 1.57, 
  0.041, 0.041, 0.86, "", "", "", "", "", "", "", "", "", "", "", "", "", "", 
  "", "", "", "", "", "", "", "", "", "", "", "", 61.11, 2.4206636*^7, 
  16.955, 15.1, 2.553, 1.378, 926., 44.5, 238.339, 2.42, 0.1, 15.4, 8.978, 
  0.3, 62.42, 0.394}, {"NER", "Africa", "Niger", "2020-05-06", 770., 7., 
  8.143, 38., 0., 0.857, 31.809, 0.289, 0.336, 1.57, 0., 0.035, 0.87, "", "", 
  "", "", "", "", "", "", "", "", "", "", "", "", "", "", "", "", "", "", "", 
  "", "", "", "", "", 61.11, 2.4206636*^7, 16.955, 15.1, 2.553, 1.378, 926., 
  44.5, 238.339, 2.42, 0.1, 15.4, 8.978, 0.3, 62.42, 0.394}, 
 {"NER", "Africa", "Niger", "2020-05-07", 781., 11., 8.857, 42., 4., 1.429, 
  32.264, 0.454, 0.366, 1.735, 0.165, 0.059, 0.87, "", "", "", "", "", "", 
  "", "", "", "", "", "", "", "", "", "", "", "", "", "", "", "", "", "", "", 
  "", 61.11, 2.4206636*^7, 16.955, 15.1, 2.553, 1.378, 926., 44.5, 238.339, 
  2.42, 0.1, 15.4, 8.978, 0.3, 62.42, 0.394}, 
 {"NER", "Africa", "Niger", "2020-05-08", 795., 14., 9.571, 44., 2., 1.571, 
  32.842, 0.578, 0.395, 1.818, 0.083, 0.065, 0.87, "", "", "", "", "", "", 
  "", "", "", "", "", "", "", "", "", "", "", "", "", "", "", "", "", "", "", 
  "", 61.11, 2.4206636*^7, 16.955, 15.1, 2.553, 1.378, 926., 44.5, 238.339, 
  2.42, 0.1, 15.4, 8.978, 0.3, 62.42, 0.394}, 
 {"NER", "Africa", "Niger", "2020-05-09", 815., 20., 11.286, 45., 1., 1.429, 
  33.668, 0.826, 0.466, 1.859, 0.041, 0.059, 0.87, "", "", "", "", "", "", 
  "", "", "", "", "", "", "", "", "", "", "", "", "", "", "", "", "", "", "", 
  "", 61.11, 2.4206636*^7, 16.955, 15.1, 2.553, 1.378, 926., 44.5, 238.339, 
  2.42, 0.1, 15.4, 8.978, 0.3, 62.42, 0.394}, 
 {"NER", "Africa", "Niger", "2020-05-10", 821., 6., 10.143, 46., 1., 1.429, 
  33.916, 0.248, 0.419, 1.9, 0.041, 0.059, 0.87, "", "", "", "", "", "", "", 
  "", "", "", "", "", "", "", "", "", "", "", "", "", "", "", "", "", "", "", 
  61.11, 2.4206636*^7, 16.955, 15.1, 2.553, 1.378, 926., 44.5, 238.339, 2.42, 
  0.1, 15.4, 8.978, 0.3, 62.42, 0.394}, {"NER", "Africa", "Niger", 
  "2020-05-11", 832., 11., 11., 46., 0., 1.286, 34.371, 0.454, 0.454, 1.9, 
  0., 0.053, 0.86, "", "", "", "", "", "", "", "", "", "", "", "", "", "", 
  "", "", "", "", "", "", "", "", "", "", "", "", 61.11, 2.4206636*^7, 
  16.955, 15.1, 2.553, 1.378, 926., 44.5, 238.339, 2.42, 0.1, 15.4, 8.978, 
  0.3, 62.42, 0.394}, {"NER", "Africa", "Niger", "2020-05-12", 854., 22., 
  13., 47., 1., 1.286, 35.28, 0.909, 0.537, 1.942, 0.041, 0.053, 0.86, "", 
  "", "", "", "", "", "", "", "", "", "", "", "", "", "", "", "", "", "", "", 
  "", "", "", "", "", "", 61.11, 2.4206636*^7, 16.955, 15.1, 2.553, 1.378, 
  926., 44.5, 238.339, 2.42, 0.1, 15.4, 8.978, 0.3, 62.42, 0.394}, 
 {"NER", "Africa", "Niger", "2020-05-13", 860., 6., 12.857, 49., 2., 1.571, 
  35.527, 0.248, 0.531, 2.024, 0.083, 0.065, 0.84, "", "", "", "", "", "", 
  "", "", "", "", "", "", "", "", "", "", "", "", "", "", "", "", "", "", "", 
  "", 33.33, 2.4206636*^7, 16.955, 15.1, 2.553, 1.378, 926., 44.5, 238.339, 
  2.42, 0.1, 15.4, 8.978, 0.3, 62.42, 0.394}, 
 {"NER", "Africa", "Niger", "2020-05-14", 876., 16., 13.571, 50., 1., 1.143, 
  36.188, 0.661, 0.561, 2.066, 0.041, 0.047, 0.83, "", "", "", "", "", "", 
  "", "", "", "", "", "", "", "", "", "", "", "", "", "", "", "", "", "", "", 
  "", 33.33, 2.4206636*^7, 16.955, 15.1, 2.553, 1.378, 926., 44.5, 238.339, 
  2.42, 0.1, 15.4, 8.978, 0.3, 62.42, 0.394}, 
 {"NER", "Africa", "Niger", "2020-05-15", 885., 9., 12.857, 51., 1., 1., 
  36.56, 0.372, 0.531, 2.107, 0.041, 0.041, 0.81, "", "", "", "", "", "", "", 
  "", "", "", "", "", "", "", "", "", "", "", "", "", "", "", "", "", "", "", 
  33.33, 2.4206636*^7, 16.955, 15.1, 2.553, 1.378, 926., 44.5, 238.339, 2.42, 
  0.1, 15.4, 8.978, 0.3, 62.42, 0.394}, {"NER", "Africa", "Niger", 
  "2020-05-16", 889., 4., 10.571, 51., 0., 0.857, 36.725, 0.165, 0.437, 
  2.107, 0., 0.035, 0.8, "", "", "", "", "", "", "", "", "", "", "", "", "", 
  "", "", "", "", "", "", "", "", "", "", "", "", "", 33.33, 2.4206636*^7, 
  16.955, 15.1, 2.553, 1.378, 926., 44.5, 238.339, 2.42, 0.1, 15.4, 8.978, 
  0.3, 62.42, 0.394}, {"NER", "Africa", "Niger", "2020-05-17", 904., 15., 
  11.857, 54., 3., 1.143, 37.345, 0.62, 0.49, 2.231, 0.124, 0.047, 0.79, "", 
  "", "", "", "", "", "", "", "", "", "", "", "", "", "", "", "", "", "", "", 
  "", "", "", "", "", "", 33.33, 2.4206636*^7, 16.955, 15.1, 2.553, 1.378, 
  926., 44.5, 238.339, 2.42, 0.1, 15.4, 8.978, 0.3, 62.42, 0.394}, 
 {"NER", "Africa", "Niger", "2020-05-18", 909., 5., 11., 55., 1., 1.286, 
  37.552, 0.207, 0.454, 2.272, 0.041, 0.053, 0.78, "", "", "", "", "", "", 
  "", "", "", "", "", "", "", "", "", "", "", "", "", "", "", "", "", "", "", 
  "", 33.33, 2.4206636*^7, 16.955, 15.1, 2.553, 1.378, 926., 44.5, 238.339, 
  2.42, 0.1, 15.4, 8.978, 0.3, 62.42, 0.394}, 
 {"NER", "Africa", "Niger", "2020-05-19", 914., 5., 8.571, 55., 0., 1.143, 
  37.758, 0.207, 0.354, 2.272, 0., 0.047, 0.76, "", "", "", "", "", "", "", 
  "", "", "", "", "", "", "", "", "", "", "", "", "", "", "", "", "", "", "", 
  33.33, 2.4206636*^7, 16.955, 15.1, 2.553, 1.378, 926., 44.5, 238.339, 2.42, 
  0.1, 15.4, 8.978, 0.3, 62.42, 0.394}, {"NER", "Africa", "Niger", 
  "2020-05-20", 920., 6., 8.571, 58., 3., 1.286, 38.006, 0.248, 0.354, 2.396, 
  0.124, 0.053, 0.75, "", "", "", "", "", "", "", "", "", "", "", "", "", "", 
  "", "", "", "", "", "", "", "", "", "", "", "", 33.33, 2.4206636*^7, 
  16.955, 15.1, 2.553, 1.378, 926., 44.5, 238.339, 2.42, 0.1, 15.4, 8.978, 
  0.3, 62.42, 0.394}, {"NER", "Africa", "Niger", "2020-05-21", 924., 4., 
  6.857, 60., 2., 1.429, 38.171, 0.165, 0.283, 2.479, 0.083, 0.059, 0.74, "", 
  "", "", "", "", "", "", "", "", "", "", "", "", "", "", "", "", "", "", "", 
  "", "", "", "", "", "", 33.33, 2.4206636*^7, 16.955, 15.1, 2.553, 1.378, 
  926., 44.5, 238.339, 2.42, 0.1, 15.4, 8.978, 0.3, 62.42, 0.394}, 
 {"NER", "Africa", "Niger", "2020-05-22", 937., 13., 7.429, 60., 0., 1.286, 
  38.708, 0.537, 0.307, 2.479, 0., 0.053, 0.73, "", "", "", "", "", "", "", 
  "", "", "", "", "", "", "", "", "", "", "", "", "", "", "", "", "", "", "", 
  33.33, 2.4206636*^7, 16.955, 15.1, 2.553, 1.378, 926., 44.5, 238.339, 2.42, 
  0.1, 15.4, 8.978, 0.3, 62.42, 0.394}, {"NER", "Africa", "Niger", 
  "2020-05-23", 943., 6., 7.714, 61., 1., 1.429, 38.956, 0.248, 0.319, 2.52, 
  0.041, 0.059, 0.71, "", "", "", "", "", "", "", "", "", "", "", "", "", "", 
  "", "", "", "", "", "", "", "", "", "", "", "", 33.33, 2.4206636*^7, 
  16.955, 15.1, 2.553, 1.378, 926., 44.5, 238.339, 2.42, 0.1, 15.4, 8.978, 
  0.3, 62.42, 0.394}, {"NER", "Africa", "Niger", "2020-05-24", 945., 2., 
  5.857, 61., 0., 1., 39.039, 0.083, 0.242, 2.52, 0., 0.041, 0.7, "", "", "", 
  "", "", "", "", "", "", "", "", "", "", "", "", "", "", "", "", "", "", "", 
  "", "", "", "", 33.33, 2.4206636*^7, 16.955, 15.1, 2.553, 1.378, 926., 
  44.5, 238.339, 2.42, 0.1, 15.4, 8.978, 0.3, 62.42, 0.394}, 
 {"NER", "Africa", "Niger", "2020-05-25", 951., 6., 6., 62., 1., 1., 39.287, 
  0.248, 0.248, 2.561, 0.041, 0.041, 0.69, "", "", "", "", "", "", "", "", 
  "", "", "", "", "", "", "", "", "", "", "", "", "", "", "", "", "", "", 
  33.33, 2.4206636*^7, 16.955, 15.1, 2.553, 1.378, 926., 44.5, 238.339, 2.42, 
  0.1, 15.4, 8.978, 0.3, 62.42, 0.394}, {"NER", "Africa", "Niger", 
  "2020-05-26", 952., 1., 5.429, 63., 1., 1.143, 39.328, 0.041, 0.224, 2.603, 
  0.041, 0.047, 0.67, "", "", "", "", "", "", "", "", "", "", "", "", "", "", 
  "", "", "", "", "", "", "", "", "", "", "", "", 33.33, 2.4206636*^7, 
  16.955, 15.1, 2.553, 1.378, 926., 44.5, 238.339, 2.42, 0.1, 15.4, 8.978, 
  0.3, 62.42, 0.394}, {"NER", "Africa", "Niger", "2020-05-27", 952., 0., 
  4.571, 63., 0., 0.714, 39.328, 0., 0.189, 2.603, 0., 0.03, 0.66, "", "", 
  "", "", "", "", "", "", "", "", "", "", "", "", "", "", "", "", "", "", "", 
  "", "", "", "", "", 33.33, 2.4206636*^7, 16.955, 15.1, 2.553, 1.378, 926., 
  44.5, 238.339, 2.42, 0.1, 15.4, 8.978, 0.3, 62.42, 0.394}, 
 {"NER", "Africa", "Niger", "2020-05-28", 955., 3., 4.429, 64., 1., 0.571, 
  39.452, 0.124, 0.183, 2.644, 0.041, 0.024, 0.66, "", "", "", "", "", "", 
  "", "", "", "", "", "", "", "", "", "", "", "", "", "", "", "", "", "", "", 
  "", 33.33, 2.4206636*^7, 16.955, 15.1, 2.553, 1.378, 926., 44.5, 238.339, 
  2.42, 0.1, 15.4, 8.978, 0.3, 62.42, 0.394}, 
 {"NER", "Africa", "Niger", "2020-05-29", 955., 0., 2.571, 64., 0., 0.571, 
  39.452, 0., 0.106, 2.644, 0., 0.024, 0.65, "", "", "", "", "", "", "", "", 
  "", "", "", "", "", "", "", "", "", "", "", "", "", "", "", "", "", "", 
  33.33, 2.4206636*^7, 16.955, 15.1, 2.553, 1.378, 926., 44.5, 238.339, 2.42, 
  0.1, 15.4, 8.978, 0.3, 62.42, 0.394}, {"NER", "Africa", "Niger", 
  "2020-05-30", 956., 1., 1.857, 64., 0., 0.429, 39.493, 0.041, 0.077, 2.644, 
  0., 0.018, 0.65, "", "", "", "", "", "", "", "", "", "", "", "", "", "", 
  "", "", "", "", "", "", "", "", "", "", "", "", 33.33, 2.4206636*^7, 
  16.955, 15.1, 2.553, 1.378, 926., 44.5, 238.339, 2.42, 0.1, 15.4, 8.978, 
  0.3, 62.42, 0.394}, {"NER", "Africa", "Niger", "2020-05-31", 958., 2., 
  1.857, 64., 0., 0.429, 39.576, 0.083, 0.077, 2.644, 0., 0.018, 0.65, "", 
  "", "", "", "", "", "", "", "", "", "", "", "", "", "", "", "", "", "", "", 
  "", "", "", "", "", "", 33.33, 2.4206636*^7, 16.955, 15.1, 2.553, 1.378, 
  926., 44.5, 238.339, 2.42, 0.1, 15.4, 8.978, 0.3, 62.42, 0.394}, 
 {"NER", "Africa", "Niger", "2020-06-01", 958., 0., 1., 65., 1., 0.429, 
  39.576, 0., 0.041, 2.685, 0.041, 0.018, 0.65, "", "", "", "", "", "", "", 
  "", "", "", "", "", "", "", "", "", "", "", "", "", "", "", "", "", "", "", 
  25.93, 2.4206636*^7, 16.955, 15.1, 2.553, 1.378, 926., 44.5, 238.339, 2.42, 
  0.1, 15.4, 8.978, 0.3, 62.42, 0.394}, {"NER", "Africa", "Niger", 
  "2020-06-02", 960., 2., 1.143, 65., 0., 0.286, 39.659, 0.083, 0.047, 2.685, 
  0., 0.012, 0.66, "", "", "", "", "", "", "", "", "", "", "", "", "", "", 
  "", "", "", "", "", "", "", "", "", "", "", "", 25.93, 2.4206636*^7, 
  16.955, 15.1, 2.553, 1.378, 926., 44.5, 238.339, 2.42, 0.1, 15.4, 8.978, 
  0.3, 62.42, 0.394}, {"NER", "Africa", "Niger", "2020-06-03", 961., 1., 
  1.286, 65., 0., 0.286, 39.7, 0.041, 0.053, 2.685, 0., 0.012, 0.66, "", "", 
  "", "", "", "", "", "", "", "", "", "", "", "", "", "", "", "", "", "", "", 
  "", "", "", "", "", 25.93, 2.4206636*^7, 16.955, 15.1, 2.553, 1.378, 926., 
  44.5, 238.339, 2.42, 0.1, 15.4, 8.978, 0.3, 62.42, 0.394}, 
 {"NER", "Africa", "Niger", "2020-06-04", 963., 2., 1.143, 65., 0., 0.143, 
  39.782, 0.083, 0.047, 2.685, 0., 0.006, 0.67, "", "", "", "", "", "", "", 
  "", "", "", "", "", "", "", "", "", "", "", "", "", "", "", "", "", "", "", 
  25.93, 2.4206636*^7, 16.955, 15.1, 2.553, 1.378, 926., 44.5, 238.339, 2.42, 
  0.1, 15.4, 8.978, 0.3, 62.42, 0.394}, {"NER", "Africa", "Niger", 
  "2020-06-05", 966., 3., 1.571, 65., 0., 0.143, 39.906, 0.124, 0.065, 2.685, 
  0., 0.006, 0.68, "", "", "", "", "", "", "", "", "", "", "", "", "", "", 
  "", "", "", "", "", "", "", "", "", "", "", "", 25.93, 2.4206636*^7, 
  16.955, 15.1, 2.553, 1.378, 926., 44.5, 238.339, 2.42, 0.1, 15.4, 8.978, 
  0.3, 62.42, 0.394}, {"NER", "Africa", "Niger", "2020-06-06", 970., 4., 2., 
  65., 0., 0.143, 40.072, 0.165, 0.083, 2.685, 0., 0.006, 0.68, "", "", "", 
  "", "", "", "", "", "", "", "", "", "", "", "", "", "", "", "", "", "", "", 
  "", "", "", "", 25.93, 2.4206636*^7, 16.955, 15.1, 2.553, 1.378, 926., 
  44.5, 238.339, 2.42, 0.1, 15.4, 8.978, 0.3, 62.42, 0.394}, 
 {"NER", "Africa", "Niger", "2020-06-07", 973., 3., 2.143, 65., 0., 0.143, 
  40.196, 0.124, 0.089, 2.685, 0., 0.006, 0.68, "", "", "", "", "", "", "", 
  "", "", "", "", "", "", "", "", "", "", "", "", "", "", "", "", "", "", "", 
  25.93, 2.4206636*^7, 16.955, 15.1, 2.553, 1.378, 926., 44.5, 238.339, 2.42, 
  0.1, 15.4, 8.978, 0.3, 62.42, 0.394}, {"NER", "Africa", "Niger", 
  "2020-06-08", 973., 0., 2.143, 65., 0., 0., 40.196, 0., 0.089, 2.685, 0., 
  0., 0.67, "", "", "", "", "", "", "", "", "", "", "", "", "", "", "", "", 
  "", "", "", "", "", "", "", "", "", "", 25.93, 2.4206636*^7, 16.955, 15.1, 
  2.553, 1.378, 926., 44.5, 238.339, 2.42, 0.1, 15.4, 8.978, 0.3, 62.42, 
  0.394}, {"NER", "Africa", "Niger", "2020-06-09", 974., 1., 2., 65., 0., 0., 
  40.237, 0.041, 0.083, 2.685, 0., 0., 0.68, "", "", "", "", "", "", "", "", 
  "", "", "", "", "", "", "", "", "", "", "", "", "", "", "", "", "", "", 
  25.93, 2.4206636*^7, 16.955, 15.1, 2.553, 1.378, 926., 44.5, 238.339, 2.42, 
  0.1, 15.4, 8.978, 0.3, 62.42, 0.394}, {"NER", "Africa", "Niger", 
  "2020-06-10", 974., 0., 1.857, 65., 0., 0., 40.237, 0., 0.077, 2.685, 0., 
  0., 0.68, "", "", "", "", "", "", "", "", "", "", "", "", "", "", "", "", 
  "", "", "", "", "", "", "", "", "", "", 25.93, 2.4206636*^7, 16.955, 15.1, 
  2.553, 1.378, 926., 44.5, 238.339, 2.42, 0.1, 15.4, 8.978, 0.3, 62.42, 
  0.394}, {"NER", "Africa", "Niger", "2020-06-11", 974., 0., 1.571, 65., 0., 
  0., 40.237, 0., 0.065, 2.685, 0., 0., 0.68, "", "", "", "", "", "", "", "", 
  "", "", "", "", "", "", "", "", "", "", "", "", "", "", "", "", "", "", 
  25.93, 2.4206636*^7, 16.955, 15.1, 2.553, 1.378, 926., 44.5, 238.339, 2.42, 
  0.1, 15.4, 8.978, 0.3, 62.42, 0.394}, {"NER", "Africa", "Niger", 
  "2020-06-12", 978., 4., 1.714, 65., 0., 0., 40.402, 0.165, 0.071, 2.685, 
  0., 0., 0.69, "", "", "", "", "", "", "", "", "", "", "", "", "", "", "", 
  "", "", "", "", "", "", "", "", "", "", "", 25.93, 2.4206636*^7, 16.955, 
  15.1, 2.553, 1.378, 926., 44.5, 238.339, 2.42, 0.1, 15.4, 8.978, 0.3, 
  62.42, 0.394}, {"NER", "Africa", "Niger", "2020-06-13", 980., 2., 1.429, 
  66., 1., 0.143, 40.485, 0.083, 0.059, 2.727, 0.041, 0.006, 0.69, "", "", 
  "", "", "", "", "", "", "", "", "", "", "", "", "", "", "", "", "", "", "", 
  "", "", "", "", "", 25.93, 2.4206636*^7, 16.955, 15.1, 2.553, 1.378, 926., 
  44.5, 238.339, 2.42, 0.1, 15.4, 8.978, 0.3, 62.42, 0.394}, 
 {"NER", "Africa", "Niger", "2020-06-14", 980., 0., 1., 66., 0., 0.143, 
  40.485, 0., 0.041, 2.727, 0., 0.006, 0.69, "", "", "", "", "", "", "", "", 
  "", "", "", "", "", "", "", "", "", "", "", "", "", "", "", "", "", "", 
  25.93, 2.4206636*^7, 16.955, 15.1, 2.553, 1.378, 926., 44.5, 238.339, 2.42, 
  0.1, 15.4, 8.978, 0.3, 62.42, 0.394}, {"NER", "Africa", "Niger", 
  "2020-06-15", 980., 0., 1., 66., 0., 0.143, 40.485, 0., 0.041, 2.727, 0., 
  0.006, 0.69, "", "", "", "", "", "", "", "", "", "", "", "", "", "", "", 
  "", "", "", "", "", "", "", "", "", "", "", 25.93, 2.4206636*^7, 16.955, 
  15.1, 2.553, 1.378, 926., 44.5, 238.339, 2.42, 0.1, 15.4, 8.978, 0.3, 
  62.42, 0.394}, {"NER", "Africa", "Niger", "2020-06-16", 1016., 36., 6., 
  66., 0., 0.143, 41.972, 1.487, 0.248, 2.727, 0., 0.006, 0.7, "", "", "", 
  "", "", "", "", "", "", "", "", "", "", "", "", "", "", "", "", "", "", "", 
  "", "", "", "", 25.93, 2.4206636*^7, 16.955, 15.1, 2.553, 1.378, 926., 
  44.5, 238.339, 2.42, 0.1, 15.4, 8.978, 0.3, 62.42, 0.394}, 
 {"NER", "Africa", "Niger", "2020-06-17", 1020., 4., 6.571, 67., 1., 0.286, 
  42.137, 0.165, 0.271, 2.768, 0.041, 0.012, 0.71, "", "", "", "", "", "", 
  "", "", "", "", "", "", "", "", "", "", "", "", "", "", "", "", "", "", "", 
  "", 25.93, 2.4206636*^7, 16.955, 15.1, 2.553, 1.378, 926., 44.5, 238.339, 
  2.42, 0.1, 15.4, 8.978, 0.3, 62.42, 0.394}, 
 {"NER", "Africa", "Niger", "2020-06-18", 1020., 0., 6.571, 67., 0., 0.286, 
  42.137, 0., 0.271, 2.768, 0., 0.012, 0.71, "", "", "", "", "", "", "", "", 
  "", "", "", "", "", "", "", "", "", "", "", "", "", "", "", "", "", "", 
  25.93, 2.4206636*^7, 16.955, 15.1, 2.553, 1.378, 926., 44.5, 238.339, 2.42, 
  0.1, 15.4, 8.978, 0.3, 62.42, 0.394}, {"NER", "Africa", "Niger", 
  "2020-06-19", 1020., 0., 6., 67., 0., 0.286, 42.137, 0., 0.248, 2.768, 0., 
  0.012, 0.72, "", "", "", "", "", "", "", "", "", "", "", "", "", "", "", 
  "", "", "", "", "", "", "", "", "", "", "", 25.93, 2.4206636*^7, 16.955, 
  15.1, 2.553, 1.378, 926., 44.5, 238.339, 2.42, 0.1, 15.4, 8.978, 0.3, 
  62.42, 0.394}, {"NER", "Africa", "Niger", "2020-06-20", 1035., 15., 7.857, 
  67., 0., 0.143, 42.757, 0.62, 0.325, 2.768, 0., 0.006, 0.74, "", "", "", 
  "", "", "", "", "", "", "", "", "", "", "", "", "", "", "", "", "", "", "", 
  "", "", "", "", 25.93, 2.4206636*^7, 16.955, 15.1, 2.553, 1.378, 926., 
  44.5, 238.339, 2.42, 0.1, 15.4, 8.978, 0.3, 62.42, 0.394}, 
 {"NER", "Africa", "Niger", "2020-06-21", 1036., 1., 8., 67., 0., 0.143, 
  42.798, 0.041, 0.33, 2.768, 0., 0.006, 0.74, "", "", "", "", "", "", "", 
  "", "", "", "", "", "", "", "", "", "", "", "", "", "", "", "", "", "", "", 
  25.93, 2.4206636*^7, 16.955, 15.1, 2.553, 1.378, 926., 44.5, 238.339, 2.42, 
  0.1, 15.4, 8.978, 0.3, 62.42, 0.394}, {"NER", "Africa", "Niger", 
  "2020-06-22", 1046., 10., 9.429, 67., 0., 0.143, 43.211, 0.413, 0.39, 
  2.768, 0., 0.006, 0.74, "", "", "", "", "", "", "", "", "", "", "", "", "", 
  "", "", "", "", "", "", "", "", "", "", "", "", "", 25.93, 2.4206636*^7, 
  16.955, 15.1, 2.553, 1.378, 926., 44.5, 238.339, 2.42, 0.1, 15.4, 8.978, 
  0.3, 62.42, 0.394}, {"NER", "Africa", "Niger", "2020-06-23", 1051., 5., 5., 
  67., 0., 0.143, 43.418, 0.207, 0.207, 2.768, 0., 0.006, 0.74, "", "", "", 
  "", "", "", "", "", "", "", "", "", "", "", "", "", "", "", "", "", "", "", 
  "", "", "", "", 25.93, 2.4206636*^7, 16.955, 15.1, 2.553, 1.378, 926., 
  44.5, 238.339, 2.42, 0.1, 15.4, 8.978, 0.3, 62.42, 0.394}, 
 {"NER", "Africa", "Niger", "2020-06-24", 1051., 0., 4.429, 67., 0., 0., 
  43.418, 0., 0.183, 2.768, 0., 0., 0.74, "", "", "", "", "", "", "", "", "", 
  "", "", "", "", "", "", "", "", "", "", "", "", "", "", "", "", "", 25.93, 
  2.4206636*^7, 16.955, 15.1, 2.553, 1.378, 926., 44.5, 238.339, 2.42, 0.1, 
  15.4, 8.978, 0.3, 62.42, 0.394}, {"NER", "Africa", "Niger", "2020-06-25", 
  1056., 5., 5.143, 67., 0., 0., 43.624, 0.207, 0.212, 2.768, 0., 0., 0.74, 
  "", "", "", "", "", "", "", "", "", "", "", "", "", "", "", "", "", "", "", 
  "", "", "", "", "", "", "", 25.93, 2.4206636*^7, 16.955, 15.1, 2.553, 
  1.378, 926., 44.5, 238.339, 2.42, 0.1, 15.4, 8.978, 0.3, 62.42, 0.394}, 
 {"NER", "Africa", "Niger", "2020-06-26", 1059., 3., 5.571, 67., 0., 0., 
  43.748, 0.124, 0.23, 2.768, 0., 0., 0.73, "", "", "", "", "", "", "", "", 
  "", "", "", "", "", "", "", "", "", "", "", "", "", "", "", "", "", "", 
  25.93, 2.4206636*^7, 16.955, 15.1, 2.553, 1.378, 926., 44.5, 238.339, 2.42, 
  0.1, 15.4, 8.978, 0.3, 62.42, 0.394}, {"NER", "Africa", "Niger", 
  "2020-06-27", 1062., 3., 3.857, 67., 0., 0., 43.872, 0.124, 0.159, 2.768, 
  0., 0., 0.73, "", "", "", "", "", "", "", "", "", "", "", "", "", "", "", 
  "", "", "", "", "", "", "", "", "", "", "", 25.93, 2.4206636*^7, 16.955, 
  15.1, 2.553, 1.378, 926., 44.5, 238.339, 2.42, 0.1, 15.4, 8.978, 0.3, 
  62.42, 0.394}, {"NER", "Africa", "Niger", "2020-06-28", 1074., 12., 5.429, 
  67., 0., 0., 44.368, 0.496, 0.224, 2.768, 0., 0., 0.73, "", "", "", "", "", 
  "", "", "", "", "", "", "", "", "", "", "", "", "", "", "", "", "", "", "", 
  "", "", 25.93, 2.4206636*^7, 16.955, 15.1, 2.553, 1.378, 926., 44.5, 
  238.339, 2.42, 0.1, 15.4, 8.978, 0.3, 62.42, 0.394}, 
 {"NER", "Africa", "Niger", "2020-06-29", 1075., 1., 4.143, 67., 0., 0., 
  44.409, 0.041, 0.171, 2.768, 0., 0., 0.72, "", "", "", "", "", "", "", "", 
  "", "", "", "", "", "", "", "", "", "", "", "", "", "", "", "", "", "", 
  25.93, 2.4206636*^7, 16.955, 15.1, 2.553, 1.378, 926., 44.5, 238.339, 2.42, 
  0.1, 15.4, 8.978, 0.3, 62.42, 0.394}, {"NER", "Africa", "Niger", 
  "2020-06-30", 1075., 0., 3.429, 67., 0., 0., 44.409, 0., 0.142, 2.768, 0., 
  0., 0.72, "", "", "", "", "", "", "", "", "", "", "", "", "", "", "", "", 
  "", "", "", "", "", "", "", "", "", "", 25.93, 2.4206636*^7, 16.955, 15.1, 
  2.553, 1.378, 926., 44.5, 238.339, 2.42, 0.1, 15.4, 8.978, 0.3, 62.42, 
  0.394}, {"NER", "Africa", "Niger", "2020-07-01", 1075., 0., 3.429, 67., 0., 
  0., 44.409, 0., 0.142, 2.768, 0., 0., 0.71, "", "", "", "", "", "", "", "", 
  "", "", "", "", "", "", "", "", "", "", "", "", "", "", "", "", "", "", 
  25.93, 2.4206636*^7, 16.955, 15.1, 2.553, 1.378, 926., 44.5, 238.339, 2.42, 
  0.1, 15.4, 8.978, 0.3, 62.42, 0.394}, {"NER", "Africa", "Niger", 
  "2020-07-02", 1081., 6., 3.571, 68., 1., 0.143, 44.657, 0.248, 0.148, 
  2.809, 0.041, 0.006, 0.71, "", "", "", "", "", "", "", "", "", "", "", "", 
  "", "", "", "", "", "", "", "", "", "", "", "", "", "", 25.93, 
  2.4206636*^7, 16.955, 15.1, 2.553, 1.378, 926., 44.5, 238.339, 2.42, 0.1, 
  15.4, 8.978, 0.3, 62.42, 0.394}, {"NER", "Africa", "Niger", "2020-07-03", 
  1082., 1., 3.286, 68., 0., 0.143, 44.698, 0.041, 0.136, 2.809, 0., 0.006, 
  0.71, "", "", "", "", "", "", "", "", "", "", "", "", "", "", "", "", "", 
  "", "", "", "", "", "", "", "", "", 25.93, 2.4206636*^7, 16.955, 15.1, 
  2.553, 1.378, 926., 44.5, 238.339, 2.42, 0.1, 15.4, 8.978, 0.3, 62.42, 
  0.394}, {"NER", "Africa", "Niger", "2020-07-04", 1082., 0., 2.857, 68., 0., 
  0.143, 44.698, 0., 0.118, 2.809, 0., 0.006, 0.7, "", "", "", "", "", "", 
  "", "", "", "", "", "", "", "", "", "", "", "", "", "", "", "", "", "", "", 
  "", 25.93, 2.4206636*^7, 16.955, 15.1, 2.553, 1.378, 926., 44.5, 238.339, 
  2.42, 0.1, 15.4, 8.978, 0.3, 62.42, 0.394}, 
 {"NER", "Africa", "Niger", "2020-07-05", 1088., 6., 2., 68., 0., 0.143, 
  44.946, 0.248, 0.083, 2.809, 0., 0.006, 0.7, "", "", "", "", "", "", "", 
  "", "", "", "", "", "", "", "", "", "", "", "", "", "", "", "", "", "", "", 
  25.93, 2.4206636*^7, 16.955, 15.1, 2.553, 1.378, 926., 44.5, 238.339, 2.42, 
  0.1, 15.4, 8.978, 0.3, 62.42, 0.394}, {"NER", "Africa", "Niger", 
  "2020-07-06", 1093., 5., 2.571, 68., 0., 0.143, 45.153, 0.207, 0.106, 
  2.809, 0., 0.006, 0.7, "", "", "", "", "", "", "", "", "", "", "", "", "", 
  "", "", "", "", "", "", "", "", "", "", "", "", "", 25.93, 2.4206636*^7, 
  16.955, 15.1, 2.553, 1.378, 926., 44.5, 238.339, 2.42, 0.1, 15.4, 8.978, 
  0.3, 62.42, 0.394}, {"NER", "Africa", "Niger", "2020-07-07", 1094., 1., 
  2.714, 68., 0., 0.143, 45.194, 0.041, 0.112, 2.809, 0., 0.006, 0.69, "", 
  "", "", "", "", "", "", "", "", "", "", "", "", "", "", "", "", "", "", "", 
  "", "", "", "", "", "", 25.93, 2.4206636*^7, 16.955, 15.1, 2.553, 1.378, 
  926., 44.5, 238.339, 2.42, 0.1, 15.4, 8.978, 0.3, 62.42, 0.394}, 
 {"NER", "Africa", "Niger", "2020-07-08", 1097., 3., 3.143, 68., 0., 0.143, 
  45.318, 0.124, 0.13, 2.809, 0., 0.006, 0.68, "", "", "", "", "", "", "", 
  "", "", "", "", "", "", "", "", "", "", "", "", "", "", "", "", "", "", "", 
  25.93, 2.4206636*^7, 16.955, 15.1, 2.553, 1.378, 926., 44.5, 238.339, 2.42, 
  0.1, 15.4, 8.978, 0.3, 62.42, 0.394}, {"NER", "Africa", "Niger", 
  "2020-07-09", 1097., 0., 2.286, 68., 0., 0., 45.318, 0., 0.094, 2.809, 0., 
  0., 0.67, "", "", "", "", "", "", "", "", "", "", "", "", "", "", "", "", 
  "", "", "", "", "", "", "", "", "", "", 25.93, 2.4206636*^7, 16.955, 15.1, 
  2.553, 1.378, 926., 44.5, 238.339, 2.42, 0.1, 15.4, 8.978, 0.3, 62.42, 
  0.394}, {"NER", "Africa", "Niger", "2020-07-10", 1099., 2., 2.429, 68., 0., 
  0., 45.401, 0.083, 0.1, 2.809, 0., 0., 0.66, "", "", "", "", "", "", "", 
  "", "", "", "", "", "", "", "", "", "", "", "", "", "", "", "", "", "", "", 
  25.93, 2.4206636*^7, 16.955, 15.1, 2.553, 1.378, 926., 44.5, 238.339, 2.42, 
  0.1, 15.4, 8.978, 0.3, 62.42, 0.394}, {"NER", "Africa", "Niger", 
  "2020-07-11", 1099., 0., 2.429, 68., 0., 0., 45.401, 0., 0.1, 2.809, 0., 
  0., 0.65, "", "", "", "", "", "", "", "", "", "", "", "", "", "", "", "", 
  "", "", "", "", "", "", "", "", "", "", 25.93, 2.4206636*^7, 16.955, 15.1, 
  2.553, 1.378, 926., 44.5, 238.339, 2.42, 0.1, 15.4, 8.978, 0.3, 62.42, 
  0.394}, {"NER", "Africa", "Niger", "2020-07-12", 1099., 0., 1.571, 68., 0., 
  0., 45.401, 0., 0.065, 2.809, 0., 0., 0.65, "", "", "", "", "", "", "", "", 
  "", "", "", "", "", "", "", "", "", "", "", "", "", "", "", "", "", "", 
  25.93, 2.4206636*^7, 16.955, 15.1, 2.553, 1.378, 926., 44.5, 238.339, 2.42, 
  0.1, 15.4, 8.978, 0.3, 62.42, 0.394}, {"NER", "Africa", "Niger", 
  "2020-07-13", 1099., 0., 0.857, 68., 0., 0., 45.401, 0., 0.035, 2.809, 0., 
  0., 0.65, "", "", "", "", "", "", "", "", "", "", "", "", "", "", "", "", 
  "", "", "", "", "", "", "", "", "", "", 25.93, 2.4206636*^7, 16.955, 15.1, 
  2.553, 1.378, 926., 44.5, 238.339, 2.42, 0.1, 15.4, 8.978, 0.3, 62.42, 
  0.394}, {"NER", "Africa", "Niger", "2020-07-14", 1099., 0., 0.714, 68., 0., 
  0., 45.401, 0., 0.03, 2.809, 0., 0., 0.66, "", "", "", "", "", "", "", "", 
  "", "", "", "", "", "", "", "", "", "", "", "", "", "", "", "", "", "", 
  25.93, 2.4206636*^7, 16.955, 15.1, 2.553, 1.378, 926., 44.5, 238.339, 2.42, 
  0.1, 15.4, 8.978, 0.3, 62.42, 0.394}, {"NER", "Africa", "Niger", 
  "2020-07-15", 1100., 1., 0.429, 69., 1., 0.143, 45.442, 0.041, 0.018, 2.85, 
  0.041, 0.006, 0.67, "", "", "", "", "", "", "", "", "", "", "", "", "", "", 
  "", "", "", "", "", "", "", "", "", "", "", "", 25.93, 2.4206636*^7, 
  16.955, 15.1, 2.553, 1.378, 926., 44.5, 238.339, 2.42, 0.1, 15.4, 8.978, 
  0.3, 62.42, 0.394}, {"NER", "Africa", "Niger", "2020-07-16", 1102., 2., 
  0.714, 69., 0., 0.143, 45.525, 0.083, 0.03, 2.85, 0., 0.006, 0.68, "", "", 
  "", "", "", "", "", "", "", "", "", "", "", "", "", "", "", "", "", "", "", 
  "", "", "", "", "", 25.93, 2.4206636*^7, 16.955, 15.1, 2.553, 1.378, 926., 
  44.5, 238.339, 2.42, 0.1, 15.4, 8.978, 0.3, 62.42, 0.394}, 
 {"NER", "Africa", "Niger", "2020-07-17", 1102., 0., 0.429, 69., 0., 0.143, 
  45.525, 0., 0.018, 2.85, 0., 0.006, 0.68, "", "", "", "", "", "", "", "", 
  "", "", "", "", "", "", "", "", "", "", "", "", "", "", "", "", "", "", 
  25.93, 2.4206636*^7, 16.955, 15.1, 2.553, 1.378, 926., 44.5, 238.339, 2.42, 
  0.1, 15.4, 8.978, 0.3, 62.42, 0.394}, {"NER", "Africa", "Niger", 
  "2020-07-18", 1104., 2., 0.714, 69., 0., 0.143, 45.607, 0.083, 0.03, 2.85, 
  0., 0.006, 0.69, "", "", "", "", "", "", "", "", "", "", "", "", "", "", 
  "", "", "", "", "", "", "", "", "", "", "", "", 25.93, 2.4206636*^7, 
  16.955, 15.1, 2.553, 1.378, 926., 44.5, 238.339, 2.42, 0.1, 15.4, 8.978, 
  0.3, 62.42, 0.394}, {"NER", "Africa", "Niger", "2020-07-19", 1104., 0., 
  0.714, 69., 0., 0.143, 45.607, 0., 0.03, 2.85, 0., 0.006, 0.69, "", "", "", 
  "", "", "", "", "", "", "", "", "", "", "", "", "", "", "", "", "", "", "", 
  "", "", "", "", 25.93, 2.4206636*^7, 16.955, 15.1, 2.553, 1.378, 926., 
  44.5, 238.339, 2.42, 0.1, 15.4, 8.978, 0.3, 62.42, 0.394}, 
 {"NER", "Africa", "Niger", "2020-07-20", 1105., 1., 0.857, 69., 0., 0.143, 
  45.649, 0.041, 0.035, 2.85, 0., 0.006, 0.7, "", "", "", "", "", "", "", "", 
  "", "", "", "", "", "", "", "", "", "", "", "", "", "", "", "", "", "", 
  25.93, 2.4206636*^7, 16.955, 15.1, 2.553, 1.378, 926., 44.5, 238.339, 2.42, 
  0.1, 15.4, 8.978, 0.3, 62.42, 0.394}, {"NER", "Africa", "Niger", 
  "2020-07-21", 1113., 8., 2., 69., 0., 0.143, 45.979, 0.33, 0.083, 2.85, 0., 
  0.006, 0.7, "", "", "", "", "", "", "", "", "", "", "", "", "", "", "", "", 
  "", "", "", "", "", "", "", "", "", "", 25.93, 2.4206636*^7, 16.955, 15.1, 
  2.553, 1.378, 926., 44.5, 238.339, 2.42, 0.1, 15.4, 8.978, 0.3, 62.42, 
  0.394}, {"NER", "Africa", "Niger", "2020-07-22", 1122., 9., 3.143, 69., 0., 
  0., 46.351, 0.372, 0.13, 2.85, 0., 0., 0.71, "", "", "", "", "", "", "", 
  "", "", "", "", "", "", "", "", "", "", "", "", "", "", "", "", "", "", "", 
  25.93, 2.4206636*^7, 16.955, 15.1, 2.553, 1.378, 926., 44.5, 238.339, 2.42, 
  0.1, 15.4, 8.978, 0.3, 62.42, 0.394}, {"NER", "Africa", "Niger", 
  "2020-07-23", 1124., 2., 3.143, 69., 0., 0., 46.434, 0.083, 0.13, 2.85, 0., 
  0., 0.7, "", "", "", "", "", "", "", "", "", "", "", "", "", "", "", "", 
  "", "", "", "", "", "", "", "", "", "", 25.93, 2.4206636*^7, 16.955, 15.1, 
  2.553, 1.378, 926., 44.5, 238.339, 2.42, 0.1, 15.4, 8.978, 0.3, 62.42, 
  0.394}, {"NER", "Africa", "Niger", "2020-07-24", 1124., 0., 3.143, 69., 0., 
  0., 46.434, 0., 0.13, 2.85, 0., 0., 0.69, "", "", "", "", "", "", "", "", 
  "", "", "", "", "", "", "", "", "", "", "", "", "", "", "", "", "", "", 
  25.93, 2.4206636*^7, 16.955, 15.1, 2.553, 1.378, 926., 44.5, 238.339, 2.42, 
  0.1, 15.4, 8.978, 0.3, 62.42, 0.394}, {"NER", "Africa", "Niger", 
  "2020-07-25", 1124., 0., 2.857, 69., 0., 0., 46.434, 0., 0.118, 2.85, 0., 
  0., 0.68, "", "", "", "", "", "", "", "", "", "", "", "", "", "", "", "", 
  "", "", "", "", "", "", "", "", "", "", 25.93, 2.4206636*^7, 16.955, 15.1, 
  2.553, 1.378, 926., 44.5, 238.339, 2.42, 0.1, 15.4, 8.978, 0.3, 62.42, 
  0.394}, {"NER", "Africa", "Niger", "2020-07-26", 1136., 12., 4.571, 69., 
  0., 0., 46.929, 0.496, 0.189, 2.85, 0., 0., 0.67, "", "", "", "", "", "", 
  "", "", "", "", "", "", "", "", "", "", "", "", "", "", "", "", "", "", "", 
  "", 25.93, 2.4206636*^7, 16.955, 15.1, 2.553, 1.378, 926., 44.5, 238.339, 
  2.42, 0.1, 15.4, 8.978, 0.3, 62.42, 0.394}, 
 {"NER", "Africa", "Niger", "2020-07-27", 1132., -4., 3.857, 69., 0., 0., 
  46.764, -0.165, 0.159, 2.85, 0., 0., 0.67, "", "", "", "", "", "", "", "", 
  "", "", "", "", "", "", "", "", "", "", "", "", "", "", "", "", "", "", 
  25.93, 2.4206636*^7, 16.955, 15.1, 2.553, 1.378, 926., 44.5, 238.339, 2.42, 
  0.1, 15.4, 8.978, 0.3, 62.42, 0.394}, {"NER", "Africa", "Niger", 
  "2020-07-28", 1132., 0., 2.714, 69., 0., 0., 46.764, 0., 0.112, 2.85, 0., 
  0., 0.66, "", "", "", "", "", "", "", "", "", "", "", "", "", "", "", "", 
  "", "", "", "", "", "", "", "", "", "", 25.93, 2.4206636*^7, 16.955, 15.1, 
  2.553, 1.378, 926., 44.5, 238.339, 2.42, 0.1, 15.4, 8.978, 0.3, 62.42, 
  0.394}, {"NER", "Africa", "Niger", "2020-07-29", 1132., 0., 1.429, 69., 0., 
  0., 46.764, 0., 0.059, 2.85, 0., 0., 0.66, "", "", "", "", "", "", "", "", 
  "", "", "", "", "", "", "", "", "", "", "", "", "", "", "", "", "", "", 
  25.93, 2.4206636*^7, 16.955, 15.1, 2.553, 1.378, 926., 44.5, 238.339, 2.42, 
  0.1, 15.4, 8.978, 0.3, 62.42, 0.394}, {"NER", "Africa", "Niger", 
  "2020-07-30", 1134., 2., 1.429, 69., 0., 0., 46.847, 0.083, 0.059, 2.85, 
  0., 0., 0.66, "", "", "", "", "", "", "", "", "", "", "", "", "", "", "", 
  "", "", "", "", "", "", "", "", "", "", "", 25.93, 2.4206636*^7, 16.955, 
  15.1, 2.553, 1.378, 926., 44.5, 238.339, 2.42, 0.1, 15.4, 8.978, 0.3, 
  62.42, 0.394}, {"NER", "Africa", "Niger", "2020-07-31", 1134., 0., 1.429, 
  69., 0., 0., 46.847, 0., 0.059, 2.85, 0., 0., 0.66, "", "", "", "", "", "", 
  "", "", "", "", "", "", "", "", "", "", "", "", "", "", "", "", "", "", "", 
  "", 25.93, 2.4206636*^7, 16.955, 15.1, 2.553, 1.378, 926., 44.5, 238.339, 
  2.42, 0.1, 15.4, 8.978, 0.3, 62.42, 0.394}, 
 {"NER", "Africa", "Niger", "2020-08-01", 1136., 2., 1.714, 69., 0., 0., 
  46.929, 0.083, 0.071, 2.85, 0., 0., 0.66, "", "", "", "", "", "", "", "", 
  "", "", "", "", "", "", "", "", "", "", "", "", "", "", "", "", "", "", 
  25.93, 2.4206636*^7, 16.955, 15.1, 2.553, 1.378, 926., 44.5, 238.339, 2.42, 
  0.1, 15.4, 8.978, 0.3, 62.42, 0.394}, {"NER", "Africa", "Niger", 
  "2020-08-02", 1147., 11., 1.571, 69., 0., 0., 47.384, 0.454, 0.065, 2.85, 
  0., 0., 0.66, "", "", "", "", "", "", "", "", "", "", "", "", "", "", "", 
  "", "", "", "", "", "", "", "", "", "", "", 25.93, 2.4206636*^7, 16.955, 
  15.1, 2.553, 1.378, 926., 44.5, 238.339, 2.42, 0.1, 15.4, 8.978, 0.3, 
  62.42, 0.394}, {"NER", "Africa", "Niger", "2020-08-03", 1152., 5., 2.857, 
  69., 0., 0., 47.59, 0.207, 0.118, 2.85, 0., 0., 0.66, "", "", "", "", "", 
  "", "", "", "", "", "", "", "", "", "", "", "", "", "", "", "", "", "", "", 
  "", "", 25.93, 2.4206636*^7, 16.955, 15.1, 2.553, 1.378, 926., 44.5, 
  238.339, 2.42, 0.1, 15.4, 8.978, 0.3, 62.42, 0.394}, 
 {"NER", "Africa", "Niger", "2020-08-04", 1152., 0., 2.857, 69., 0., 0., 
  47.59, 0., 0.118, 2.85, 0., 0., 0.66, "", "", "", "", "", "", "", "", "", 
  "", "", "", "", "", "", "", "", "", "", "", "", "", "", "", "", "", 25.93, 
  2.4206636*^7, 16.955, 15.1, 2.553, 1.378, 926., 44.5, 238.339, 2.42, 0.1, 
  15.4, 8.978, 0.3, 62.42, 0.394}, {"NER", "Africa", "Niger", "2020-08-05", 
  1152., 0., 2.857, 69., 0., 0., 47.59, 0., 0.118, 2.85, 0., 0., 0.66, "", 
  "", "", "", "", "", "", "", "", "", "", "", "", "", "", "", "", "", "", "", 
  "", "", "", "", "", "", 25.93, 2.4206636*^7, 16.955, 15.1, 2.553, 1.378, 
  926., 44.5, 238.339, 2.42, 0.1, 15.4, 8.978, 0.3, 62.42, 0.394}, 
 {"NER", "Africa", "Niger", "2020-08-06", 1153., 1., 2.714, 69., 0., 0., 
  47.632, 0.041, 0.112, 2.85, 0., 0., 0.66, "", "", "", "", "", "", "", "", 
  "", "", "", "", "", "", "", "", "", "", "", "", "", "", "", "", "", "", 
  25.93, 2.4206636*^7, 16.955, 15.1, 2.553, 1.378, 926., 44.5, 238.339, 2.42, 
  0.1, 15.4, 8.978, 0.3, 62.42, 0.394}, {"NER", "Africa", "Niger", 
  "2020-08-07", 1153., 0., 2.714, 69., 0., 0., 47.632, 0., 0.112, 2.85, 0., 
  0., 0.67, "", "", "", "", "", "", "", "", "", "", "", "", "", "", "", "", 
  "", "", "", "", "", "", "", "", "", "", 25.93, 2.4206636*^7, 16.955, 15.1, 
  2.553, 1.378, 926., 44.5, 238.339, 2.42, 0.1, 15.4, 8.978, 0.3, 62.42, 
  0.394}, {"NER", "Africa", "Niger", "2020-08-08", 1157., 4., 3., 69., 0., 
  0., 47.797, 0.165, 0.124, 2.85, 0., 0., 0.68, "", "", "", "", "", "", "", 
  "", "", "", "", "", "", "", "", "", "", "", "", "", "", "", "", "", "", "", 
  17.59, 2.4206636*^7, 16.955, 15.1, 2.553, 1.378, 926., 44.5, 238.339, 2.42, 
  0.1, 15.4, 8.978, 0.3, 62.42, 0.394}, {"NER", "Africa", "Niger", 
  "2020-08-09", 1158., 1., 1.571, 69., 0., 0., 47.838, 0.041, 0.065, 2.85, 
  0., 0., 0.68, "", "", "", "", "", "", "", "", "", "", "", "", "", "", "", 
  "", "", "", "", "", "", "", "", "", "", "", 17.59, 2.4206636*^7, 16.955, 
  15.1, 2.553, 1.378, 926., 44.5, 238.339, 2.42, 0.1, 15.4, 8.978, 0.3, 
  62.42, 0.394}, {"NER", "Africa", "Niger", "2020-08-10", 1158., 0., 0.857, 
  69., 0., 0., 47.838, 0., 0.035, 2.85, 0., 0., 0.68, "", "", "", "", "", "", 
  "", "", "", "", "", "", "", "", "", "", "", "", "", "", "", "", "", "", "", 
  "", 17.59, 2.4206636*^7, 16.955, 15.1, 2.553, 1.378, 926., 44.5, 238.339, 
  2.42, 0.1, 15.4, 8.978, 0.3, 62.42, 0.394}, 
 {"NER", "Africa", "Niger", "2020-08-11", 1158., 0., 0.857, 69., 0., 0., 
  47.838, 0., 0.035, 2.85, 0., 0., 0.69, "", "", "", "", "", "", "", "", "", 
  "", "", "", "", "", "", "", "", "", "", "", "", "", "", "", "", "", 17.59, 
  2.4206636*^7, 16.955, 15.1, 2.553, 1.378, 926., 44.5, 238.339, 2.42, 0.1, 
  15.4, 8.978, 0.3, 62.42, 0.394}, {"NER", "Africa", "Niger", "2020-08-12", 
  1161., 3., 1.286, 69., 0., 0., 47.962, 0.124, 0.053, 2.85, 0., 0., 0.7, "", 
  "", "", "", "", "", "", "", "", "", "", "", "", "", "", "", "", "", "", "", 
  "", "", "", "", "", "", 17.59, 2.4206636*^7, 16.955, 15.1, 2.553, 1.378, 
  926., 44.5, 238.339, 2.42, 0.1, 15.4, 8.978, 0.3, 62.42, 0.394}, 
 {"NER", "Africa", "Niger", "2020-08-13", 1161., 0., 1.143, 69., 0., 0., 
  47.962, 0., 0.047, 2.85, 0., 0., 0.7, "", "", "", "", "", "", "", "", "", 
  "", "", "", "", "", "", "", "", "", "", "", "", "", "", "", "", "", 17.59, 
  2.4206636*^7, 16.955, 15.1, 2.553, 1.378, 926., 44.5, 238.339, 2.42, 0.1, 
  15.4, 8.978, 0.3, 62.42, 0.394}, {"NER", "Africa", "Niger", "2020-08-14", 
  1161., 0., 1.143, 69., 0., 0., 47.962, 0., 0.047, 2.85, 0., 0., 0.71, "", 
  "", "", "", "", "", "", "", "", "", "", "", "", "", "", "", "", "", "", "", 
  "", "", "", "", "", "", 17.59, 2.4206636*^7, 16.955, 15.1, 2.553, 1.378, 
  926., 44.5, 238.339, 2.42, 0.1, 15.4, 8.978, 0.3, 62.42, 0.394}, 
 {"NER", "Africa", "Niger", "2020-08-15", 1165., 4., 1.143, 69., 0., 0., 
  48.127, 0.165, 0.047, 2.85, 0., 0., 0.72, "", "", "", "", "", "", "", "", 
  "", "", "", "", "", "", "", "", "", "", "", "", "", "", "", "", "", "", 
  17.59, 2.4206636*^7, 16.955, 15.1, 2.553, 1.378, 926., 44.5, 238.339, 2.42, 
  0.1, 15.4, 8.978, 0.3, 62.42, 0.394}, {"NER", "Africa", "Niger", 
  "2020-08-16", 1167., 2., 1.286, 69., 0., 0., 48.21, 0.083, 0.053, 2.85, 0., 
  0., 0.72, "", "", "", "", "", "", "", "", "", "", "", "", "", "", "", "", 
  "", "", "", "", "", "", "", "", "", "", 17.59, 2.4206636*^7, 16.955, 15.1, 
  2.553, 1.378, 926., 44.5, 238.339, 2.42, 0.1, 15.4, 8.978, 0.3, 62.42, 
  0.394}, {"NER", "Africa", "Niger", "2020-08-17", 1167., 0., 1.286, 69., 0., 
  0., 48.21, 0., 0.053, 2.85, 0., 0., 0.71, "", "", "", "", "", "", "", "", 
  "", "", "", "", "", "", "", "", "", "", "", "", "", "", "", "", "", "", 
  17.59, 2.4206636*^7, 16.955, 15.1, 2.553, 1.378, 926., 44.5, 238.339, 2.42, 
  0.1, 15.4, 8.978, 0.3, 62.42, 0.394}, {"NER", "Africa", "Niger", 
  "2020-08-18", 1167., 0., 1.286, 69., 0., 0., 48.21, 0., 0.053, 2.85, 0., 
  0., 0.71, "", "", "", "", "", "", "", "", "", "", "", "", "", "", "", "", 
  "", "", "", "", "", "", "", "", "", "", 17.59, 2.4206636*^7, 16.955, 15.1, 
  2.553, 1.378, 926., 44.5, 238.339, 2.42, 0.1, 15.4, 8.978, 0.3, 62.42, 
  0.394}, {"NER", "Africa", "Niger", "2020-08-19", 1167., 0., 0.857, 69., 0., 
  0., 48.21, 0., 0.035, 2.85, 0., 0., 0.71, "", "", "", "", "", "", "", "", 
  "", "", "", "", "", "", "", "", "", "", "", "", "", "", "", "", "", "", 
  17.59, 2.4206636*^7, 16.955, 15.1, 2.553, 1.378, 926., 44.5, 238.339, 2.42, 
  0.1, 15.4, 8.978, 0.3, 62.42, 0.394}, {"NER", "Africa", "Niger", 
  "2020-08-20", 1169., 2., 1.143, 69., 0., 0., 48.293, 0.083, 0.047, 2.85, 
  0., 0., 0.72, "", "", "", "", "", "", "", "", "", "", "", "", "", "", "", 
  "", "", "", "", "", "", "", "", "", "", "", 17.59, 2.4206636*^7, 16.955, 
  15.1, 2.553, 1.378, 926., 44.5, 238.339, 2.42, 0.1, 15.4, 8.978, 0.3, 
  62.42, 0.394}, {"NER", "Africa", "Niger", "2020-08-21", 1172., 3., 1.571, 
  69., 0., 0., 48.416, 0.124, 0.065, 2.85, 0., 0., 0.72, "", "", "", "", "", 
  "", "", "", "", "", "", "", "", "", "", "", "", "", "", "", "", "", "", "", 
  "", "", 17.59, 2.4206636*^7, 16.955, 15.1, 2.553, 1.378, 926., 44.5, 
  238.339, 2.42, 0.1, 15.4, 8.978, 0.3, 62.42, 0.394}, 
 {"NER", "Africa", "Niger", "2020-08-22", 1172., 0., 1., 69., 0., 0., 48.416, 
  0., 0.041, 2.85, 0., 0., 0.71, "", "", "", "", "", "", "", "", "", "", "", 
  "", "", "", "", "", "", "", "", "", "", "", "", "", "", "", 17.59, 
  2.4206636*^7, 16.955, 15.1, 2.553, 1.378, 926., 44.5, 238.339, 2.42, 0.1, 
  15.4, 8.978, 0.3, 62.42, 0.394}, {"NER", "Africa", "Niger", "2020-08-23", 
  1172., 0., 0.714, 69., 0., 0., 48.416, 0., 0.03, 2.85, 0., 0., 0.7, "", "", 
  "", "", "", "", "", "", "", "", "", "", "", "", "", "", "", "", "", "", "", 
  "", "", "", "", "", 17.59, 2.4206636*^7, 16.955, 15.1, 2.553, 1.378, 926., 
  44.5, 238.339, 2.42, 0.1, 15.4, 8.978, 0.3, 62.42, 0.394}, 
 {"NER", "Africa", "Niger", "2020-08-24", 1172., 0., 0.714, 69., 0., 0., 
  48.416, 0., 0.03, 2.85, 0., 0., 0.7, "", "", "", "", "", "", "", "", "", 
  "", "", "", "", "", "", "", "", "", "", "", "", "", "", "", "", "", 17.59, 
  2.4206636*^7, 16.955, 15.1, 2.553, 1.378, 926., 44.5, 238.339, 2.42, 0.1, 
  15.4, 8.978, 0.3, 62.42, 0.394}, {"NER", "Africa", "Niger", "2020-08-25", 
  1173., 1., 0.857, 69., 0., 0., 48.458, 0.041, 0.035, 2.85, 0., 0., 0.7, "", 
  "", "", "", "", "", "", "", "", "", "", "", "", "", "", "", "", "", "", "", 
  "", "", "", "", "", "", 17.59, 2.4206636*^7, 16.955, 15.1, 2.553, 1.378, 
  926., 44.5, 238.339, 2.42, 0.1, 15.4, 8.978, 0.3, 62.42, 0.394}, 
 {"NER", "Africa", "Niger", "2020-08-26", 1173., 0., 0.857, 69., 0., 0., 
  48.458, 0., 0.035, 2.85, 0., 0., 0.7, "", "", "", "", "", "", "", "", "", 
  "", "", "", "", "", "", "", "", "", "", "", "", "", "", "", "", "", 17.59, 
  2.4206636*^7, 16.955, 15.1, 2.553, 1.378, 926., 44.5, 238.339, 2.42, 0.1, 
  15.4, 8.978, 0.3, 62.42, 0.394}, {"NER", "Africa", "Niger", "2020-08-27", 
  1173., 0., 0.571, 69., 0., 0., 48.458, 0., 0.024, 2.85, 0., 0., 0.7, "", 
  "", "", "", "", "", "", "", "", "", "", "", "", "", "", "", "", "", "", "", 
  "", "", "", "", "", "", 17.59, 2.4206636*^7, 16.955, 15.1, 2.553, 1.378, 
  926., 44.5, 238.339, 2.42, 0.1, 15.4, 8.978, 0.3, 62.42, 0.394}, 
 {"NER", "Africa", "Niger", "2020-08-28", 1175., 2., 0.429, 69., 0., 0., 
  48.54, 0.083, 0.018, 2.85, 0., 0., 0.71, "", "", "", "", "", "", "", "", 
  "", "", "", "", "", "", "", "", "", "", "", "", "", "", "", "", "", "", 
  17.59, 2.4206636*^7, 16.955, 15.1, 2.553, 1.378, 926., 44.5, 238.339, 2.42, 
  0.1, 15.4, 8.978, 0.3, 62.42, 0.394}, {"NER", "Africa", "Niger", 
  "2020-08-29", 1175., 0., 0.429, 69., 0., 0., 48.54, 0., 0.018, 2.85, 0., 
  0., 0.71, "", "", "", "", "", "", "", "", "", "", "", "", "", "", "", "", 
  "", "", "", "", "", "", "", "", "", "", 17.59, 2.4206636*^7, 16.955, 15.1, 
  2.553, 1.378, 926., 44.5, 238.339, 2.42, 0.1, 15.4, 8.978, 0.3, 62.42, 
  0.394}, {"NER", "Africa", "Niger", "2020-08-30", 1175., 0., 0.429, 69., 0., 
  0., 48.54, 0., 0.018, 2.85, 0., 0., 0.71, "", "", "", "", "", "", "", "", 
  "", "", "", "", "", "", "", "", "", "", "", "", "", "", "", "", "", "", 
  17.59, 2.4206636*^7, 16.955, 15.1, 2.553, 1.378, 926., 44.5, 238.339, 2.42, 
  0.1, 15.4, 8.978, 0.3, 62.42, 0.394}, {"NER", "Africa", "Niger", 
  "2020-08-31", 1176., 1., 0.571, 69., 0., 0., 48.582, 0.041, 0.024, 2.85, 
  0., 0., 0.71, "", "", "", "", "", "", "", "", "", "", "", "", "", "", "", 
  "", "", "", "", "", "", "", "", "", "", "", 17.59, 2.4206636*^7, 16.955, 
  15.1, 2.553, 1.378, 926., 44.5, 238.339, 2.42, 0.1, 15.4, 8.978, 0.3, 
  62.42, 0.394}, {"NER", "Africa", "Niger", "2020-09-01", 1176., 0., 0.429, 
  69., 0., 0., 48.582, 0., 0.018, 2.85, 0., 0., 0.71, "", "", "", "", "", "", 
  "", "", "", "", "", "", "", "", "", "", "", "", "", "", "", "", "", "", "", 
  "", 17.59, 2.4206636*^7, 16.955, 15.1, 2.553, 1.378, 926., 44.5, 238.339, 
  2.42, 0.1, 15.4, 8.978, 0.3, 62.42, 0.394}, 
 {"NER", "Africa", "Niger", "2020-09-02", 1176., 0., 0.429, 69., 0., 0., 
  48.582, 0., 0.018, 2.85, 0., 0., 0.71, "", "", "", "", "", "", "", "", "", 
  "", "", "", "", "", "", "", "", "", "", "", "", "", "", "", "", "", 17.59, 
  2.4206636*^7, 16.955, 15.1, 2.553, 1.378, 926., 44.5, 238.339, 2.42, 0.1, 
  15.4, 8.978, 0.3, 62.42, 0.394}, {"NER", "Africa", "Niger", "2020-09-03", 
  1177., 1., 0.571, 69., 0., 0., 48.623, 0.041, 0.024, 2.85, 0., 0., 0.72, 
  "", "", "", "", "", "", "", "", "", "", "", "", "", "", "", "", "", "", "", 
  "", "", "", "", "", "", "", 17.59, 2.4206636*^7, 16.955, 15.1, 2.553, 
  1.378, 926., 44.5, 238.339, 2.42, 0.1, 15.4, 8.978, 0.3, 62.42, 0.394}, 
 {"NER", "Africa", "Niger", "2020-09-04", 1177., 0., 0.286, 69., 0., 0., 
  48.623, 0., 0.012, 2.85, 0., 0., 0.72, "", "", "", "", "", "", "", "", "", 
  "", "", "", "", "", "", "", "", "", "", "", "", "", "", "", "", "", 17.59, 
  2.4206636*^7, 16.955, 15.1, 2.553, 1.378, 926., 44.5, 238.339, 2.42, 0.1, 
  15.4, 8.978, 0.3, 62.42, 0.394}, {"NER", "Africa", "Niger", "2020-09-05", 
  1177., 0., 0.286, 69., 0., 0., 48.623, 0., 0.012, 2.85, 0., 0., 0.72, "", 
  "", "", "", "", "", "", "", "", "", "", "", "", "", "", "", "", "", "", "", 
  "", "", "", "", "", "", 17.59, 2.4206636*^7, 16.955, 15.1, 2.553, 1.378, 
  926., 44.5, 238.339, 2.42, 0.1, 15.4, 8.978, 0.3, 62.42, 0.394}, 
 {"NER", "Africa", "Niger", "2020-09-06", 1177., 0., 0.286, 69., 0., 0., 
  48.623, 0., 0.012, 2.85, 0., 0., 0.73, "", "", "", "", "", "", "", "", "", 
  "", "", "", "", "", "", "", "", "", "", "", "", "", "", "", "", "", 14.81, 
  2.4206636*^7, 16.955, 15.1, 2.553, 1.378, 926., 44.5, 238.339, 2.42, 0.1, 
  15.4, 8.978, 0.3, 62.42, 0.394}, {"NER", "Africa", "Niger", "2020-09-07", 
  1177., 0., 0.143, 69., 0., 0., 48.623, 0., 0.006, 2.85, 0., 0., 0.74, "", 
  "", "", "", "", "", "", "", "", "", "", "", "", "", "", "", "", "", "", "", 
  "", "", "", "", "", "", 14.81, 2.4206636*^7, 16.955, 15.1, 2.553, 1.378, 
  926., 44.5, 238.339, 2.42, 0.1, 15.4, 8.978, 0.3, 62.42, 0.394}, 
 {"NER", "Africa", "Niger", "2020-09-08", 1178., 1., 0.286, 69., 0., 0., 
  48.664, 0.041, 0.012, 2.85, 0., 0., 0.75, "", "", "", "", "", "", "", "", 
  "", "", "", "", "", "", "", "", "", "", "", "", "", "", "", "", "", "", 
  14.81, 2.4206636*^7, 16.955, 15.1, 2.553, 1.378, 926., 44.5, 238.339, 2.42, 
  0.1, 15.4, 8.978, 0.3, 62.42, 0.394}, {"NER", "Africa", "Niger", 
  "2020-09-09", 1178., 0., 0.286, 69., 0., 0., 48.664, 0., 0.012, 2.85, 0., 
  0., 0.75, "", "", "", "", "", "", "", "", "", "", "", "", "", "", "", "", 
  "", "", "", "", "", "", "", "", "", "", 14.81, 2.4206636*^7, 16.955, 15.1, 
  2.553, 1.378, 926., 44.5, 238.339, 2.42, 0.1, 15.4, 8.978, 0.3, 62.42, 
  0.394}, {"NER", "Africa", "Niger", "2020-09-10", 1178., 0., 0.143, 69., 0., 
  0., 48.664, 0., 0.006, 2.85, 0., 0., 0.76, "", "", "", "", "", "", "", "", 
  "", "", "", "", "", "", "", "", "", "", "", "", "", "", "", "", "", "", 
  14.81, 2.4206636*^7, 16.955, 15.1, 2.553, 1.378, 926., 44.5, 238.339, 2.42, 
  0.1, 15.4, 8.978, 0.3, 62.42, 0.394}, {"NER", "Africa", "Niger", 
  "2020-09-11", 1178., 0., 0.143, 69., 0., 0., 48.664, 0., 0.006, 2.85, 0., 
  0., 0.77, "", "", "", "", "", "", "", "", "", "", "", "", "", "", "", "", 
  "", "", "", "", "", "", "", "", "", "", 14.81, 2.4206636*^7, 16.955, 15.1, 
  2.553, 1.378, 926., 44.5, 238.339, 2.42, 0.1, 15.4, 8.978, 0.3, 62.42, 
  0.394}, {"NER", "Africa", "Niger", "2020-09-12", 1178., 0., 0.143, 69., 0., 
  0., 48.664, 0., 0.006, 2.85, 0., 0., 0.78, "", "", "", "", "", "", "", "", 
  "", "", "", "", "", "", "", "", "", "", "", "", "", "", "", "", "", "", 
  14.81, 2.4206636*^7, 16.955, 15.1, 2.553, 1.378, 926., 44.5, 238.339, 2.42, 
  0.1, 15.4, 8.978, 0.3, 62.42, 0.394}, {"NER", "Africa", "Niger", 
  "2020-09-13", 1180., 2., 0.429, 69., 0., 0., 48.747, 0.083, 0.018, 2.85, 
  0., 0., 0.8, "", "", "", "", "", "", "", "", "", "", "", "", "", "", "", 
  "", "", "", "", "", "", "", "", "", "", "", 14.81, 2.4206636*^7, 16.955, 
  15.1, 2.553, 1.378, 926., 44.5, 238.339, 2.42, 0.1, 15.4, 8.978, 0.3, 
  62.42, 0.394}, {"NER", "Africa", "Niger", "2020-09-14", 1180., 0., 0.429, 
  69., 0., 0., 48.747, 0., 0.018, 2.85, 0., 0., 0.82, "", "", "", "", "", "", 
  "", "", "", "", "", "", "", "", "", "", "", "", "", "", "", "", "", "", "", 
  "", 14.81, 2.4206636*^7, 16.955, 15.1, 2.553, 1.378, 926., 44.5, 238.339, 
  2.42, 0.1, 15.4, 8.978, 0.3, 62.42, 0.394}, 
 {"NER", "Africa", "Niger", "2020-09-15", 1182., 2., 0.571, 69., 0., 0., 
  48.83, 0.083, 0.024, 2.85, 0., 0., 0.84, "", "", "", "", "", "", "", "", 
  "", "", "", "", "", "", "", "", "", "", "", "", "", "", "", "", "", "", 
  14.81, 2.4206636*^7, 16.955, 15.1, 2.553, 1.378, 926., 44.5, 238.339, 2.42, 
  0.1, 15.4, 8.978, 0.3, 62.42, 0.394}, {"NER", "Africa", "Niger", 
  "2020-09-16", 1182., 0., 0.571, 69., 0., 0., 48.83, 0., 0.024, 2.85, 0., 
  0., 0.84, "", "", "", "", "", "", "", "", "", "", "", "", "", "", "", "", 
  "", "", "", "", "", "", "", "", "", "", 14.81, 2.4206636*^7, 16.955, 15.1, 
  2.553, 1.378, 926., 44.5, 238.339, 2.42, 0.1, 15.4, 8.978, 0.3, 62.42, 
  0.394}, {"NER", "Africa", "Niger", "2020-09-17", 1183., 1., 0.714, 69., 0., 
  0., 48.871, 0.041, 0.03, 2.85, 0., 0., 0.85, "", "", "", "", "", "", "", 
  "", "", "", "", "", "", "", "", "", "", "", "", "", "", "", "", "", "", "", 
  14.81, 2.4206636*^7, 16.955, 15.1, 2.553, 1.378, 926., 44.5, 238.339, 2.42, 
  0.1, 15.4, 8.978, 0.3, 62.42, 0.394}, {"NER", "Africa", "Niger", 
  "2020-09-18", 1183., 0., 0.714, 69., 0., 0., 48.871, 0., 0.03, 2.85, 0., 
  0., 0.85, "", "", "", "", "", "", "", "", "", "", "", "", "", "", "", "", 
  "", "", "", "", "", "", "", "", "", "", 14.81, 2.4206636*^7, 16.955, 15.1, 
  2.553, 1.378, 926., 44.5, 238.339, 2.42, 0.1, 15.4, 8.978, 0.3, 62.42, 
  0.394}, {"NER", "Africa", "Niger", "2020-09-19", 1183., 0., 0.714, 69., 0., 
  0., 48.871, 0., 0.03, 2.85, 0., 0., 0.85, "", "", "", "", "", "", "", "", 
  "", "", "", "", "", "", "", "", "", "", "", "", "", "", "", "", "", "", 
  14.81, 2.4206636*^7, 16.955, 15.1, 2.553, 1.378, 926., 44.5, 238.339, 2.42, 
  0.1, 15.4, 8.978, 0.3, 62.42, 0.394}, {"NER", "Africa", "Niger", 
  "2020-09-20", 1188., 5., 1.143, 69., 0., 0., 49.077, 0.207, 0.047, 2.85, 
  0., 0., 0.86, "", "", "", "", "", "", "", "", "", "", "", "", "", "", "", 
  "", "", "", "", "", "", "", "", "", "", "", 14.81, 2.4206636*^7, 16.955, 
  15.1, 2.553, 1.378, 926., 44.5, 238.339, 2.42, 0.1, 15.4, 8.978, 0.3, 
  62.42, 0.394}, {"NER", "Africa", "Niger", "2020-09-21", 1189., 1., 1.286, 
  69., 0., 0., 49.119, 0.041, 0.053, 2.85, 0., 0., 0.87, "", "", "", "", "", 
  "", "", "", "", "", "", "", "", "", "", "", "", "", "", "", "", "", "", "", 
  "", "", 14.81, 2.4206636*^7, 16.955, 15.1, 2.553, 1.378, 926., 44.5, 
  238.339, 2.42, 0.1, 15.4, 8.978, 0.3, 62.42, 0.394}, 
 {"NER", "Africa", "Niger", "2020-09-22", 1193., 4., 1.571, 69., 0., 0., 
  49.284, 0.165, 0.065, 2.85, 0., 0., 0.88, "", "", "", "", "", "", "", "", 
  "", "", "", "", "", "", "", "", "", "", "", "", "", "", "", "", "", "", 
  14.81, 2.4206636*^7, 16.955, 15.1, 2.553, 1.378, 926., 44.5, 238.339, 2.42, 
  0.1, 15.4, 8.978, 0.3, 62.42, 0.394}, {"NER", "Africa", "Niger", 
  "2020-09-23", 1193., 0., 1.571, 69., 0., 0., 49.284, 0., 0.065, 2.85, 0., 
  0., 0.87, "", "", "", "", "", "", "", "", "", "", "", "", "", "", "", "", 
  "", "", "", "", "", "", "", "", "", "", 14.81, 2.4206636*^7, 16.955, 15.1, 
  2.553, 1.378, 926., 44.5, 238.339, 2.42, 0.1, 15.4, 8.978, 0.3, 62.42, 
  0.394}, {"NER", "Africa", "Niger", "2020-09-24", 1194., 1., 1.571, 69., 0., 
  0., 49.325, 0.041, 0.065, 2.85, 0., 0., 0.87, "", "", "", "", "", "", "", 
  "", "", "", "", "", "", "", "", "", "", "", "", "", "", "", "", "", "", "", 
  14.81, 2.4206636*^7, 16.955, 15.1, 2.553, 1.378, 926., 44.5, 238.339, 2.42, 
  0.1, 15.4, 8.978, 0.3, 62.42, 0.394}, {"NER", "Africa", "Niger", 
  "2020-09-25", 1194., 0., 1.571, 69., 0., 0., 49.325, 0., 0.065, 2.85, 0., 
  0., 0.87, "", "", "", "", "", "", "", "", "", "", "", "", "", "", "", "", 
  "", "", "", "", "", "", "", "", "", "", 14.81, 2.4206636*^7, 16.955, 15.1, 
  2.553, 1.378, 926., 44.5, 238.339, 2.42, 0.1, 15.4, 8.978, 0.3, 62.42, 
  0.394}, {"NER", "Africa", "Niger", "2020-09-26", 1194., 0., 1.571, 69., 0., 
  0., 49.325, 0., 0.065, 2.85, 0., 0., 0.88, "", "", "", "", "", "", "", "", 
  "", "", "", "", "", "", "", "", "", "", "", "", "", "", "", "", "", "", 
  14.81, 2.4206636*^7, 16.955, 15.1, 2.553, 1.378, 926., 44.5, 238.339, 2.42, 
  0.1, 15.4, 8.978, 0.3, 62.42, 0.394}, {"NER", "Africa", "Niger", 
  "2020-09-27", 1196., 2., 1.143, 69., 0., 0., 49.408, 0.083, 0.047, 2.85, 
  0., 0., 0.89, "", "", "", "", "", "", "", "", "", "", "", "", "", "", "", 
  "", "", "", "", "", "", "", "", "", "", "", 14.81, 2.4206636*^7, 16.955, 
  15.1, 2.553, 1.378, 926., 44.5, 238.339, 2.42, 0.1, 15.4, 8.978, 0.3, 
  62.42, 0.394}, {"NER", "Africa", "Niger", "2020-09-28", 1196., 0., 1., 69., 
  0., 0., 49.408, 0., 0.041, 2.85, 0., 0., 0.89, "", "", "", "", "", "", "", 
  "", "", "", "", "", "", "", "", "", "", "", "", "", "", "", "", "", "", "", 
  14.81, 2.4206636*^7, 16.955, 15.1, 2.553, 1.378, 926., 44.5, 238.339, 2.42, 
  0.1, 15.4, 8.978, 0.3, 62.42, 0.394}, {"NER", "Africa", "Niger", 
  "2020-09-29", 1196., 0., 0.429, 69., 0., 0., 49.408, 0., 0.018, 2.85, 0., 
  0., 0.89, "", "", "", "", "", "", "", "", "", "", "", "", "", "", "", "", 
  "", "", "", "", "", "", "", "", "", "", 14.81, 2.4206636*^7, 16.955, 15.1, 
  2.553, 1.378, 926., 44.5, 238.339, 2.42, 0.1, 15.4, 8.978, 0.3, 62.42, 
  0.394}, {"NER", "Africa", "Niger", "2020-09-30", 1197., 1., 0.571, 69., 0., 
  0., 49.449, 0.041, 0.024, 2.85, 0., 0., 0.9, "", "", "", "", "", "", "", 
  "", "", "", "", "", "", "", "", "", "", "", "", "", "", "", "", "", "", "", 
  14.81, 2.4206636*^7, 16.955, 15.1, 2.553, 1.378, 926., 44.5, 238.339, 2.42, 
  0.1, 15.4, 8.978, 0.3, 62.42, 0.394}, {"NER", "Africa", "Niger", 
  "2020-10-01", 1197., 0., 0.429, 69., 0., 0., 49.449, 0., 0.018, 2.85, 0., 
  0., 0.91, "", "", "", "", "", "", "", "", "", "", "", "", "", "", "", "", 
  "", "", "", "", "", "", "", "", "", "", 14.81, 2.4206636*^7, 16.955, 15.1, 
  2.553, 1.378, 926., 44.5, 238.339, 2.42, 0.1, 15.4, 8.978, 0.3, 62.42, 
  0.394}, {"NER", "Africa", "Niger", "2020-10-02", 1198., 1., 0.571, 69., 0., 
  0., 49.491, 0.041, 0.024, 2.85, 0., 0., 0.93, "", "", "", "", "", "", "", 
  "", "", "", "", "", "", "", "", "", "", "", "", "", "", "", "", "", "", "", 
  23.15, 2.4206636*^7, 16.955, 15.1, 2.553, 1.378, 926., 44.5, 238.339, 2.42, 
  0.1, 15.4, 8.978, 0.3, 62.42, 0.394}, {"NER", "Africa", "Niger", 
  "2020-10-03", 1200., 2., 0.857, 69., 0., 0., 49.573, 0.083, 0.035, 2.85, 
  0., 0., 0.94, "", "", "", "", "", "", "", "", "", "", "", "", "", "", "", 
  "", "", "", "", "", "", "", "", "", "", "", 21.3, 2.4206636*^7, 16.955, 
  15.1, 2.553, 1.378, 926., 44.5, 238.339, 2.42, 0.1, 15.4, 8.978, 0.3, 
  62.42, 0.394}, {"NER", "Africa", "Niger", "2020-10-04", 1200., 0., 0.571, 
  69., 0., 0., 49.573, 0., 0.024, 2.85, 0., 0., 0.94, "", "", "", "", "", "", 
  "", "", "", "", "", "", "", "", "", "", "", "", "", "", "", "", "", "", "", 
  "", 21.3, 2.4206636*^7, 16.955, 15.1, 2.553, 1.378, 926., 44.5, 238.339, 
  2.42, 0.1, 15.4, 8.978, 0.3, 62.42, 0.394}, 
 {"NER", "Africa", "Niger", "2020-10-05", 1200., 0., 0.571, 69., 0., 0., 
  49.573, 0., 0.024, 2.85, 0., 0., 0.95, "", "", "", "", "", "", "", "", "", 
  "", "", "", "", "", "", "", "", "", "", "", "", "", "", "", "", "", 21.3, 
  2.4206636*^7, 16.955, 15.1, 2.553, 1.378, 926., 44.5, 238.339, 2.42, 0.1, 
  15.4, 8.978, 0.3, 62.42, 0.394}, {"NER", "Africa", "Niger", "2020-10-06", 
  1200., 0., 0.571, 69., 0., 0., 49.573, 0., 0.024, 2.85, 0., 0., 0.96, "", 
  "", "", "", "", "", "", "", "", "", "", "", "", "", "", "", "", "", "", "", 
  "", "", "", "", "", "", 21.3, 2.4206636*^7, 16.955, 15.1, 2.553, 1.378, 
  926., 44.5, 238.339, 2.42, 0.1, 15.4, 8.978, 0.3, 62.42, 0.394}, 
 {"NER", "Africa", "Niger", "2020-10-07", 1200., 0., 0.429, 69., 0., 0., 
  49.573, 0., 0.018, 2.85, 0., 0., 0.98, "", "", "", "", "", "", "", "", "", 
  "", "", "", "", "", "", "", "", "", "", "", "", "", "", "", "", "", 21.3, 
  2.4206636*^7, 16.955, 15.1, 2.553, 1.378, 926., 44.5, 238.339, 2.42, 0.1, 
  15.4, 8.978, 0.3, 62.42, 0.394}, {"NER", "Africa", "Niger", "2020-10-08", 
  1201., 1., 0.571, 69., 0., 0., 49.614, 0.041, 0.024, 2.85, 0., 0., 1., "", 
  "", "", "", "", "", "", "", "", "", "", "", "", "", "", "", "", "", "", "", 
  "", "", "", "", "", "", 21.3, 2.4206636*^7, 16.955, 15.1, 2.553, 1.378, 
  926., 44.5, 238.339, 2.42, 0.1, 15.4, 8.978, 0.3, 62.42, 0.394}, 
 {"NER", "Africa", "Niger", "2020-10-09", 1201., 0., 0.429, 69., 0., 0., 
  49.614, 0., 0.018, 2.85, 0., 0., 1.02, "", "", "", "", "", "", "", "", "", 
  "", "", "", "", "", "", "", "", "", "", "", "", "", "", "", "", "", 21.3, 
  2.4206636*^7, 16.955, 15.1, 2.553, 1.378, 926., 44.5, 238.339, 2.42, 0.1, 
  15.4, 8.978, 0.3, 62.42, 0.394}, {"NER", "Africa", "Niger", "2020-10-10", 
  1201., 0., 0.143, 69., 0., 0., 49.614, 0., 0.006, 2.85, 0., 0., 1.05, "", 
  "", "", "", "", "", "", "", "", "", "", "", "", "", "", "", "", "", "", "", 
  "", "", "", "", "", "", 21.3, 2.4206636*^7, 16.955, 15.1, 2.553, 1.378, 
  926., 44.5, 238.339, 2.42, 0.1, 15.4, 8.978, 0.3, 62.42, 0.394}, 
 {"NER", "Africa", "Niger", "2020-10-11", 1201., 0., 0.143, 69., 0., 0., 
  49.614, 0., 0.006, 2.85, 0., 0., 1.08, "", "", "", "", "", "", "", "", "", 
  "", "", "", "", "", "", "", "", "", "", "", "", "", "", "", "", "", 21.3, 
  2.4206636*^7, 16.955, 15.1, 2.553, 1.378, 926., 44.5, 238.339, 2.42, 0.1, 
  15.4, 8.978, 0.3, 62.42, 0.394}, {"NER", "Africa", "Niger", "2020-10-12", 
  1202., 1., 0.286, 69., 0., 0., 49.656, 0.041, 0.012, 2.85, 0., 0., 1.11, 
  "", "", "", "", "", "", "", "", "", "", "", "", "", "", "", "", "", "", "", 
  "", "", "", "", "", "", "", 21.3, 2.4206636*^7, 16.955, 15.1, 2.553, 1.378, 
  926., 44.5, 238.339, 2.42, 0.1, 15.4, 8.978, 0.3, 62.42, 0.394}, 
 {"NER", "Africa", "Niger", "2020-10-13", 1203., 1., 0.429, 69., 0., 0., 
  49.697, 0.041, 0.018, 2.85, 0., 0., 1.14, "", "", "", "", "", "", "", "", 
  "", "", "", "", "", "", "", "", "", "", "", "", "", "", "", "", "", "", 
  12.04, 2.4206636*^7, 16.955, 15.1, 2.553, 1.378, 926., 44.5, 238.339, 2.42, 
  0.1, 15.4, 8.978, 0.3, 62.42, 0.394}, {"NER", "Africa", "Niger", 
  "2020-10-14", 1205., 2., 0.714, 69., 0., 0., 49.78, 0.083, 0.03, 2.85, 0., 
  0., 1.15, "", "", "", "", "", "", "", "", "", "", "", "", "", "", "", "", 
  "", "", "", "", "", "", "", "", "", "", 12.04, 2.4206636*^7, 16.955, 15.1, 
  2.553, 1.378, 926., 44.5, 238.339, 2.42, 0.1, 15.4, 8.978, 0.3, 62.42, 
  0.394}, {"NER", "Africa", "Niger", "2020-10-15", 1207., 2., 0.857, 69., 0., 
  0., 49.862, 0.083, 0.035, 2.85, 0., 0., 1.16, "", "", "", "", "", "", "", 
  "", "", "", "", "", "", "", "", "", "", "", "", "", "", "", "", "", "", "", 
  12.04, 2.4206636*^7, 16.955, 15.1, 2.553, 1.378, 926., 44.5, 238.339, 2.42, 
  0.1, 15.4, 8.978, 0.3, 62.42, 0.394}, {"NER", "Africa", "Niger", 
  "2020-10-16", 1209., 2., 1.143, 69., 0., 0., 49.945, 0.083, 0.047, 2.85, 
  0., 0., 1.16, "", "", "", "", "", "", "", "", "", "", "", "", "", "", "", 
  "", "", "", "", "", "", "", "", "", "", "", 12.04, 2.4206636*^7, 16.955, 
  15.1, 2.553, 1.378, 926., 44.5, 238.339, 2.42, 0.1, 15.4, 8.978, 0.3, 
  62.42, 0.394}, {"NER", "Africa", "Niger", "2020-10-17", 1209., 0., 1.143, 
  69., 0., 0., 49.945, 0., 0.047, 2.85, 0., 0., 1.15, "", "", "", "", "", "", 
  "", "", "", "", "", "", "", "", "", "", "", "", "", "", "", "", "", "", "", 
  "", 12.04, 2.4206636*^7, 16.955, 15.1, 2.553, 1.378, 926., 44.5, 238.339, 
  2.42, 0.1, 15.4, 8.978, 0.3, 62.42, 0.394}, 
 {"NER", "Africa", "Niger", "2020-10-18", 1210., 1., 1.286, 69., 0., 0., 
  49.986, 0.041, 0.053, 2.85, 0., 0., 1.15, "", "", "", "", "", "", "", "", 
  "", "", "", "", "", "", "", "", "", "", "", "", "", "", "", "", "", "", 
  12.04, 2.4206636*^7, 16.955, 15.1, 2.553, 1.378, 926., 44.5, 238.339, 2.42, 
  0.1, 15.4, 8.978, 0.3, 62.42, 0.394}, {"NER", "Africa", "Niger", 
  "2020-10-19", 1211., 1., 1.286, 69., 0., 0., 50.028, 0.041, 0.053, 2.85, 
  0., 0., 1.14, "", "", "", "", "", "", "", "", "", "", "", "", "", "", "", 
  "", "", "", "", "", "", "", "", "", "", "", 12.04, 2.4206636*^7, 16.955, 
  15.1, 2.553, 1.378, 926., 44.5, 238.339, 2.42, 0.1, 15.4, 8.978, 0.3, 
  62.42, 0.394}, {"NER", "Africa", "Niger", "2020-10-20", 1212., 1., 1.286, 
  69., 0., 0., 50.069, 0.041, 0.053, 2.85, 0., 0., 1.14, "", "", "", "", "", 
  "", "", "", "", "", "", "", "", "", "", "", "", "", "", "", "", "", "", "", 
  "", "", 12.04, 2.4206636*^7, 16.955, 15.1, 2.553, 1.378, 926., 44.5, 
  238.339, 2.42, 0.1, 15.4, 8.978, 0.3, 62.42, 0.394}, 
 {"NER", "Africa", "Niger", "2020-10-21", 1214., 2., 1.286, 69., 0., 0., 
  50.152, 0.083, 0.053, 2.85, 0., 0., 1.13, "", "", "", "", "", "", "", "", 
  "", "", "", "", "", "", "", "", "", "", "", "", "", "", "", "", "", "", 
  12.04, 2.4206636*^7, 16.955, 15.1, 2.553, 1.378, 926., 44.5, 238.339, 2.42, 
  0.1, 15.4, 8.978, 0.3, 62.42, 0.394}, {"NER", "Africa", "Niger", 
  "2020-10-22", 1215., 1., 1.143, 69., 0., 0., 50.193, 0.041, 0.047, 2.85, 
  0., 0., 1.13, "", "", "", "", "", "", "", "", "", "", "", "", "", "", "", 
  "", "", "", "", "", "", "", "", "", "", "", 14.81, 2.4206636*^7, 16.955, 
  15.1, 2.553, 1.378, 926., 44.5, 238.339, 2.42, 0.1, 15.4, 8.978, 0.3, 
  62.42, 0.394}, {"NER", "Africa", "Niger", "2020-10-23", 1215., 0., 0.857, 
  69., 0., 0., 50.193, 0., 0.035, 2.85, 0., 0., 1.12, "", "", "", "", "", "", 
  "", "", "", "", "", "", "", "", "", "", "", "", "", "", "", "", "", "", "", 
  "", 14.81, 2.4206636*^7, 16.955, 15.1, 2.553, 1.378, 926., 44.5, 238.339, 
  2.42, 0.1, 15.4, 8.978, 0.3, 62.42, 0.394}, 
 {"NER", "Africa", "Niger", "2020-10-24", 1215., 0., 0.857, 69., 0., 0., 
  50.193, 0., 0.035, 2.85, 0., 0., 1.12, "", "", "", "", "", "", "", "", "", 
  "", "", "", "", "", "", "", "", "", "", "", "", "", "", "", "", "", 14.81, 
  2.4206636*^7, 16.955, 15.1, 2.553, 1.378, 926., 44.5, 238.339, 2.42, 0.1, 
  15.4, 8.978, 0.3, 62.42, 0.394}, {"NER", "Africa", "Niger", "2020-10-25", 
  1215., 0., 0.714, 69., 0., 0., 50.193, 0., 0.03, 2.85, 0., 0., 1.13, "", 
  "", "", "", "", "", "", "", "", "", "", "", "", "", "", "", "", "", "", "", 
  "", "", "", "", "", "", 14.81, 2.4206636*^7, 16.955, 15.1, 2.553, 1.378, 
  926., 44.5, 238.339, 2.42, 0.1, 15.4, 8.978, 0.3, 62.42, 0.394}, 
 {"NER", "Africa", "Niger", "2020-10-26", 1215., 0., 0.571, 69., 0., 0., 
  50.193, 0., 0.024, 2.85, 0., 0., 1.14, "", "", "", "", "", "", "", "", "", 
  "", "", "", "", "", "", "", "", "", "", "", "", "", "", "", "", "", 14.81, 
  2.4206636*^7, 16.955, 15.1, 2.553, 1.378, 926., 44.5, 238.339, 2.42, 0.1, 
  15.4, 8.978, 0.3, 62.42, 0.394}, {"NER", "Africa", "Niger", "2020-10-27", 
  1218., 3., 0.857, 69., 0., 0., 50.317, 0.124, 0.035, 2.85, 0., 0., 1.16, 
  "", "", "", "", "", "", "", "", "", "", "", "", "", "", "", "", "", "", "", 
  "", "", "", "", "", "", "", 14.81, 2.4206636*^7, 16.955, 15.1, 2.553, 
  1.378, 926., 44.5, 238.339, 2.42, 0.1, 15.4, 8.978, 0.3, 62.42, 0.394}, 
 {"NER", "Africa", "Niger", "2020-10-28", 1218., 0., 0.571, 69., 0., 0., 
  50.317, 0., 0.024, 2.85, 0., 0., 1.17, "", "", "", "", "", "", "", "", "", 
  "", "", "", "", "", "", "", "", "", "", "", "", "", "", "", "", "", 14.81, 
  2.4206636*^7, 16.955, 15.1, 2.553, 1.378, 926., 44.5, 238.339, 2.42, 0.1, 
  15.4, 8.978, 0.3, 62.42, 0.394}, {"NER", "Africa", "Niger", "2020-10-29", 
  1219., 1., 0.571, 69., 0., 0., 50.358, 0.041, 0.024, 2.85, 0., 0., 1.2, "", 
  "", "", "", "", "", "", "", "", "", "", "", "", "", "", "", "", "", "", "", 
  "", "", "", "", "", "", 14.81, 2.4206636*^7, 16.955, 15.1, 2.553, 1.378, 
  926., 44.5, 238.339, 2.42, 0.1, 15.4, 8.978, 0.3, 62.42, 0.394}, 
 {"NER", "Africa", "Niger", "2020-10-30", 1220., 1., 0.714, 69., 0., 0., 
  50.399, 0.041, 0.03, 2.85, 0., 0., 1.23, "", "", "", "", "", "", "", "", 
  "", "", "", "", "", "", "", "", "", "", "", "", "", "", "", "", "", "", 
  14.81, 2.4206636*^7, 16.955, 15.1, 2.553, 1.378, 926., 44.5, 238.339, 2.42, 
  0.1, 15.4, 8.978, 0.3, 62.42, 0.394}, {"NER", "Africa", "Niger", 
  "2020-10-31", 1220., 0., 0.714, 69., 0., 0., 50.399, 0., 0.03, 2.85, 0., 
  0., 1.25, "", "", "", "", "", "", "", "", "", "", "", "", "", "", "", "", 
  "", "", "", "", "", "", "", "", "", "", 14.81, 2.4206636*^7, 16.955, 15.1, 
  2.553, 1.378, 926., 44.5, 238.339, 2.42, 0.1, 15.4, 8.978, 0.3, 62.42, 
  0.394}, {"NER", "Africa", "Niger", "2020-11-01", 1221., 1., 0.857, 69., 0., 
  0., 50.441, 0.041, 0.035, 2.85, 0., 0., 1.28, "", "", "", "", "", "", "", 
  "", "", "", "", "", "", "", "", "", "", "", "", "", "", "", "", "", "", "", 
  14.81, 2.4206636*^7, 16.955, 15.1, 2.553, 1.378, 926., 44.5, 238.339, 2.42, 
  0.1, 15.4, 8.978, 0.3, 62.42, 0.394}, {"NER", "Africa", "Niger", 
  "2020-11-02", 1222., 1., 1., 69., 0., 0., 50.482, 0.041, 0.041, 2.85, 0., 
  0., 1.31, "", "", "", "", "", "", "", "", "", "", "", "", "", "", "", "", 
  "", "", "", "", "", "", "", "", "", "", 24.07, 2.4206636*^7, 16.955, 15.1, 
  2.553, 1.378, 926., 44.5, 238.339, 2.42, 0.1, 15.4, 8.978, 0.3, 62.42, 
  0.394}, {"NER", "Africa", "Niger", "2020-11-03", 1222., 0., 0.571, 69., 0., 
  0., 50.482, 0., 0.024, 2.85, 0., 0., 1.34, "", "", "", "", "", "", "", "", 
  "", "", "", "", "", "", "", "", "", "", "", "", "", "", "", "", "", "", 
  24.07, 2.4206636*^7, 16.955, 15.1, 2.553, 1.378, 926., 44.5, 238.339, 2.42, 
  0.1, 15.4, 8.978, 0.3, 62.42, 0.394}, {"NER", "Africa", "Niger", 
  "2020-11-04", 1225., 3., 1., 69., 0., 0., 50.606, 0.124, 0.041, 2.85, 0., 
  0., 1.38, "", "", "", "", "", "", "", "", "", "", "", "", "", "", "", "", 
  "", "", "", "", "", "", "", "", "", "", 24.07, 2.4206636*^7, 16.955, 15.1, 
  2.553, 1.378, 926., 44.5, 238.339, 2.42, 0.1, 15.4, 8.978, 0.3, 62.42, 
  0.394}, {"NER", "Africa", "Niger", "2020-11-05", 1226., 1., 1., 69., 0., 
  0., 50.647, 0.041, 0.041, 2.85, 0., 0., 1.41, "", "", "", "", "", "", "", 
  "", "", "", "", "", "", "", "", "", "", "", "", "", "", "", "", "", "", "", 
  24.07, 2.4206636*^7, 16.955, 15.1, 2.553, 1.378, 926., 44.5, 238.339, 2.42, 
  0.1, 15.4, 8.978, 0.3, 62.42, 0.394}, {"NER", "Africa", "Niger", 
  "2020-11-06", 1230., 4., 1.429, 69., 0., 0., 50.813, 0.165, 0.059, 2.85, 
  0., 0., 1.43, "", "", "", "", "", "", "", "", "", "", "", "", "", "", "", 
  "", "", "", "", "", "", "", "", "", "", "", 24.07, 2.4206636*^7, 16.955, 
  15.1, 2.553, 1.378, 926., 44.5, 238.339, 2.42, 0.1, 15.4, 8.978, 0.3, 
  62.42, 0.394}, {"NER", "Africa", "Niger", "2020-11-07", 1242., 12., 3.143, 
  69., 0., 0., 51.308, 0.496, 0.13, 2.85, 0., 0., 1.45, "", "", "", "", "", 
  "", "", "", "", "", "", "", "", "", "", "", "", "", "", "", "", "", "", "", 
  "", "", 24.07, 2.4206636*^7, 16.955, 15.1, 2.553, 1.378, 926., 44.5, 
  238.339, 2.42, 0.1, 15.4, 8.978, 0.3, 62.42, 0.394}, 
 {"NER", "Africa", "Niger", "2020-11-08", 1243., 1., 3.143, 69., 0., 0., 
  51.35, 0.041, 0.13, 2.85, 0., 0., 1.46, "", "", "", "", "", "", "", "", "", 
  "", "", "", "", "", "", "", "", "", "", "", "", "", "", "", "", "", 24.07, 
  2.4206636*^7, 16.955, 15.1, 2.553, 1.378, 926., 44.5, 238.339, 2.42, 0.1, 
  15.4, 8.978, 0.3, 62.42, 0.394}, {"NER", "Africa", "Niger", "2020-11-09", 
  1246., 3., 3.429, 69., 0., 0., 51.473, 0.124, 0.142, 2.85, 0., 0., 1.48, 
  "", "", "", "", "", "", "", "", "", "", "", "", "", "", "", "", "", "", "", 
  "", "", "", "", "", "", "", 24.07, 2.4206636*^7, 16.955, 15.1, 2.553, 
  1.378, 926., 44.5, 238.339, 2.42, 0.1, 15.4, 8.978, 0.3, 62.42, 0.394}, 
 {"NER", "Africa", "Niger", "2020-11-10", 1256., 10., 4.857, 69., 0., 0., 
  51.887, 0.413, 0.201, 2.85, 0., 0., 1.5, "", "", "", "", "", "", "", "", 
  "", "", "", "", "", "", "", "", "", "", "", "", "", "", "", "", "", "", 
  24.07, 2.4206636*^7, 16.955, 15.1, 2.553, 1.378, 926., 44.5, 238.339, 2.42, 
  0.1, 15.4, 8.978, 0.3, 62.42, 0.394}, {"NER", "Africa", "Niger", 
  "2020-11-11", 1263., 7., 5.429, 69., 0., 0., 52.176, 0.289, 0.224, 2.85, 
  0., 0., 1.5, "", "", "", "", "", "", "", "", "", "", "", "", "", "", "", 
  "", "", "", "", "", "", "", "", "", "", "", 24.07, 2.4206636*^7, 16.955, 
  15.1, 2.553, 1.378, 926., 44.5, 238.339, 2.42, 0.1, 15.4, 8.978, 0.3, 
  62.42, 0.394}, {"NER", "Africa", "Niger", "2020-11-12", 1282., 19., 8., 
  69., 0., 0., 52.961, 0.785, 0.33, 2.85, 0., 0., 1.51, "", "", "", "", "", 
  "", "", "", "", "", "", "", "", "", "", "", "", "", "", "", "", "", "", "", 
  "", "", 24.07, 2.4206636*^7, 16.955, 15.1, 2.553, 1.378, 926., 44.5, 
  238.339, 2.42, 0.1, 15.4, 8.978, 0.3, 62.42, 0.394}, 
 {"NER", "Africa", "Niger", "2020-11-13", 1289., 7., 8.429, 69., 0., 0., 
  53.25, 0.289, 0.348, 2.85, 0., 0., 1.5, "", "", "", "", "", "", "", "", "", 
  "", "", "", "", "", "", "", "", "", "", "", "", "", "", "", "", "", 24.07, 
  2.4206636*^7, 16.955, 15.1, 2.553, 1.378, 926., 44.5, 238.339, 2.42, 0.1, 
  15.4, 8.978, 0.3, 62.42, 0.394}, {"NER", "Africa", "Niger", "2020-11-14", 
  1301., 12., 8.429, 70., 1., 0.143, 53.746, 0.496, 0.348, 2.892, 0.041, 
  0.006, 1.5, "", "", "", "", "", "", "", "", "", "", "", "", "", "", "", "", 
  "", "", "", "", "", "", "", "", "", "", 24.07, 2.4206636*^7, 16.955, 15.1, 
  2.553, 1.378, 926., 44.5, 238.339, 2.42, 0.1, 15.4, 8.978, 0.3, 62.42, 
  0.394}, {"NER", "Africa", "Niger", "2020-11-15", 1307., 6., 9.143, 70., 0., 
  0.143, 53.993, 0.248, 0.378, 2.892, 0., 0.006, 1.49, "", "", "", "", "", 
  "", "", "", "", "", "", "", "", "", "", "", "", "", "", "", "", "", "", "", 
  "", "", 24.07, 2.4206636*^7, 16.955, 15.1, 2.553, 1.378, 926., 44.5, 
  238.339, 2.42, 0.1, 15.4, 8.978, 0.3, 62.42, 0.394}, 
 {"NER", "Africa", "Niger", "2020-11-16", 1316., 9., 10., 70., 0., 0.143, 
  54.365, 0.372, 0.413, 2.892, 0., 0.006, 1.48, "", "", "", "", "", "", "", 
  "", "", "", "", "", "", "", "", "", "", "", "", "", "", "", "", "", "", "", 
  24.07, 2.4206636*^7, 16.955, 15.1, 2.553, 1.378, 926., 44.5, 238.339, 2.42, 
  0.1, 15.4, 8.978, 0.3, 62.42, 0.394}, {"NER", "Africa", "Niger", 
  "2020-11-17", 1327., 11., 10.143, 70., 0., 0.143, 54.82, 0.454, 0.419, 
  2.892, 0., 0.006, 1.47, "", "", "", "", "", "", "", "", "", "", "", "", "", 
  "", "", "", "", "", "", "", "", "", "", "", "", "", 24.07, 2.4206636*^7, 
  16.955, 15.1, 2.553, 1.378, 926., 44.5, 238.339, 2.42, 0.1, 15.4, 8.978, 
  0.3, 62.42, 0.394}, {"NER", "Africa", "Niger", "2020-11-18", 1331., 4., 
  9.714, 70., 0., 0.143, 54.985, 0.165, 0.401, 2.892, 0., 0.006, 1.47, "", 
  "", "", "", "", "", "", "", "", "", "", "", "", "", "", "", "", "", "", "", 
  "", "", "", "", "", "", 24.07, 2.4206636*^7, 16.955, 15.1, 2.553, 1.378, 
  926., 44.5, 238.339, 2.42, 0.1, 15.4, 8.978, 0.3, 62.42, 0.394}, 
 {"NER", "Africa", "Niger", "2020-11-19", 1335., 4., 7.571, 70., 0., 0.143, 
  55.15, 0.165, 0.313, 2.892, 0., 0.006, 1.47, "", "", "", "", "", "", "", 
  "", "", "", "", "", "", "", "", "", "", "", "", "", "", "", "", "", "", "", 
  24.07, 2.4206636*^7, 16.955, 15.1, 2.553, 1.378, 926., 44.5, 238.339, 2.42, 
  0.1, 15.4, 8.978, 0.3, 62.42, 0.394}, {"NER", "Africa", "Niger", 
  "2020-11-20", 1340., 5., 7.286, 70., 0., 0.143, 55.357, 0.207, 0.301, 
  2.892, 0., 0.006, 1.48, "", "", "", "", "", "", "", "", "", "", "", "", "", 
  "", "", "", "", "", "", "", "", "", "", "", "", "", 24.07, 2.4206636*^7, 
  16.955, 15.1, 2.553, 1.378, 926., 44.5, 238.339, 2.42, 0.1, 15.4, 8.978, 
  0.3, 62.42, 0.394}, {"NER", "Africa", "Niger", "2020-11-21", 1351., 11., 
  7.143, 70., 0., 0., 55.811, 0.454, 0.295, 2.892, 0., 0., 1.49, "", "", "", 
  "", "", "", "", "", "", "", "", "", "", "", "", "", "", "", "", "", "", "", 
  "", "", "", "", 24.07, 2.4206636*^7, 16.955, 15.1, 2.553, 1.378, 926., 
  44.5, 238.339, 2.42, 0.1, 15.4, 8.978, 0.3, 62.42, 0.394}, 
 {"NER", "Africa", "Niger", "2020-11-22", 1368., 17., 8.714, 70., 0., 0., 
  56.513, 0.702, 0.36, 2.892, 0., 0., 1.5, "", "", "", "", "", "", "", "", 
  "", "", "", "", "", "", "", "", "", "", "", "", "", "", "", "", "", "", 
  24.07, 2.4206636*^7, 16.955, 15.1, 2.553, 1.378, 926., 44.5, 238.339, 2.42, 
  0.1, 15.4, 8.978, 0.3, 62.42, 0.394}, {"NER", "Africa", "Niger", 
  "2020-11-23", 1381., 13., 9.286, 70., 0., 0., 57.05, 0.537, 0.384, 2.892, 
  0., 0., 1.51, "", "", "", "", "", "", "", "", "", "", "", "", "", "", "", 
  "", "", "", "", "", "", "", "", "", "", "", 24.07, 2.4206636*^7, 16.955, 
  15.1, 2.553, 1.378, 926., 44.5, 238.339, 2.42, 0.1, 15.4, 8.978, 0.3, 
  62.42, 0.394}, {"NER", "Africa", "Niger", "2020-11-24", 1406., 25., 11.286, 
  70., 0., 0., 58.083, 1.033, 0.466, 2.892, 0., 0., 1.51, "", "", "", "", "", 
  "", "", "", "", "", "", "", "", "", "", "", "", "", "", "", "", "", "", "", 
  "", "", 24.07, 2.4206636*^7, 16.955, 15.1, 2.553, 1.378, 926., 44.5, 
  238.339, 2.42, 0.1, 15.4, 8.978, 0.3, 62.42, 0.394}, 
 {"NER", "Africa", "Niger", "2020-11-25", 1419., 13., 12.571, 70., 0., 0., 
  58.62, 0.537, 0.519, 2.892, 0., 0., 1.51, "", "", "", "", "", "", "", "", 
  "", "", "", "", "", "", "", "", "", "", "", "", "", "", "", "", "", "", 
  24.07, 2.4206636*^7, 16.955, 15.1, 2.553, 1.378, 926., 44.5, 238.339, 2.42, 
  0.1, 15.4, 8.978, 0.3, 62.42, 0.394}, {"NER", "Africa", "Niger", 
  "2020-11-26", 1443., 24., 15.429, 70., 0., 0., 59.612, 0.991, 0.637, 2.892, 
  0., 0., 1.51, "", "", "", "", "", "", "", "", "", "", "", "", "", "", "", 
  "", "", "", "", "", "", "", "", "", "", "", 24.07, 2.4206636*^7, 16.955, 
  15.1, 2.553, 1.378, 926., 44.5, 238.339, 2.42, 0.1, 15.4, 8.978, 0.3, 
  62.42, 0.394}, {"NER", "Africa", "Niger", "2020-11-27", 1472., 29., 18.857, 
  70., 0., 0., 60.81, 1.198, 0.779, 2.892, 0., 0., 1.51, "", "", "", "", "", 
  "", "", "", "", "", "", "", "", "", "", "", "", "", "", "", "", "", "", "", 
  "", "", 24.07, 2.4206636*^7, 16.955, 15.1, 2.553, 1.378, 926., 44.5, 
  238.339, 2.42, 0.1, 15.4, 8.978, 0.3, 62.42, 0.394}, 
 {"NER", "Africa", "Niger", "2020-11-28", 1484., 12., 19., 70., 0., 0., 
  61.306, 0.496, 0.785, 2.892, 0., 0., 1.51, "", "", "", "", "", "", "", "", 
  "", "", "", "", "", "", "", "", "", "", "", "", "", "", "", "", "", "", 
  24.07, 2.4206636*^7, 16.955, 15.1, 2.553, 1.378, 926., 44.5, 238.339, 2.42, 
  0.1, 15.4, 8.978, 0.3, 62.42, 0.394}, {"NER", "Africa", "Niger", 
  "2020-11-29", 1516., 32., 21.143, 70., 0., 0., 62.627, 1.322, 0.873, 2.892, 
  0., 0., 1.51, "", "", "", "", "", "", "", "", "", "", "", "", "", "", "", 
  "", "", "", "", "", "", "", "", "", "", "", 24.07, 2.4206636*^7, 16.955, 
  15.1, 2.553, 1.378, 926., 44.5, 238.339, 2.42, 0.1, 15.4, 8.978, 0.3, 
  62.42, 0.394}, {"NER", "Africa", "Niger", "2020-11-30", 1548., 32., 23.857, 
  72., 2., 0.286, 63.949, 1.322, 0.986, 2.974, 0.083, 0.012, 1.5, "", "", "", 
  "", "", "", "", "", "", "", "", "", "", "", "", "", "", "", "", "", "", "", 
  "", "", "", "", 24.07, 2.4206636*^7, 16.955, 15.1, 2.553, 1.378, 926., 
  44.5, 238.339, 2.42, 0.1, 15.4, 8.978, 0.3, 62.42, 0.394}, 
 {"NER", "Africa", "Niger", "2020-12-01", 1586., 38., 25.714, 75., 3., 0.714, 
  65.519, 1.57, 1.062, 3.098, 0.124, 0.03, 1.5, "", "", "", "", "", "", "", 
  "", "", "", "", "", "", "", "", "", "", "", "", "", "", "", "", "", "", "", 
  24.07, 2.4206636*^7, 16.955, 15.1, 2.553, 1.378, 926., 44.5, 238.339, 2.42, 
  0.1, 15.4, 8.978, 0.3, 62.42, 0.394}, {"NER", "Africa", "Niger", 
  "2020-12-02", 1640., 54., 31.571, 76., 1., 0.857, 67.75, 2.231, 1.304, 
  3.14, 0.041, 0.035, 1.49, "", "", "", "", "", "", "", "", "", "", "", "", 
  "", "", "", "", "", "", "", "", "", "", "", "", "", "", 24.07, 
  2.4206636*^7, 16.955, 15.1, 2.553, 1.378, 926., 44.5, 238.339, 2.42, 0.1, 
  15.4, 8.978, 0.3, 62.42, 0.394}, {"NER", "Africa", "Niger", "2020-12-03", 
  1640., 0., 28.143, 76., 0., 0.857, 67.75, 0., 1.163, 3.14, 0., 0.035, 1.48, 
  "", "", "", "", "", "", "", "", "", "", "", "", "", "", "", "", "", "", "", 
  "", "", "", "", "", "", "", 24.07, 2.4206636*^7, 16.955, 15.1, 2.553, 
  1.378, 926., 44.5, 238.339, 2.42, 0.1, 15.4, 8.978, 0.3, 62.42, 0.394}, 
 {"NER", "Africa", "Niger", "2020-12-04", 1726., 86., 36.286, 77., 1., 1., 
  71.303, 3.553, 1.499, 3.181, 0.041, 0.041, 1.47, "", "", "", "", "", "", 
  "", "", "", "", "", "", "", "", "", "", "", "", "", "", "", "", "", "", "", 
  "", 24.07, 2.4206636*^7, 16.955, 15.1, 2.553, 1.378, 926., 44.5, 238.339, 
  2.42, 0.1, 15.4, 8.978, 0.3, 62.42, 0.394}, 
 {"NER", "Africa", "Niger", "2020-12-05", 1789., 63., 43.571, 77., 0., 1., 
  73.905, 2.603, 1.8, 3.181, 0., 0.041, 1.46, "", "", "", "", "", "", "", "", 
  "", "", "", "", "", "", "", "", "", "", "", "", "", "", "", "", "", "", 
  24.07, 2.4206636*^7, 16.955, 15.1, 2.553, 1.378, 926., 44.5, 238.339, 2.42, 
  0.1, 15.4, 8.978, 0.3, 62.42, 0.394}, {"NER", "Africa", "Niger", 
  "2020-12-06", 1856., 67., 48.571, 77., 0., 1., 76.673, 2.768, 2.007, 3.181, 
  0., 0.041, 1.44, "", "", "", "", "", "", "", "", "", "", "", "", "", "", 
  "", "", "", "", "", "", "", "", "", "", "", "", 24.07, 2.4206636*^7, 
  16.955, 15.1, 2.553, 1.378, 926., 44.5, 238.339, 2.42, 0.1, 15.4, 8.978, 
  0.3, 62.42, 0.394}, {"NER", "Africa", "Niger", "2020-12-07", 1894., 38., 
  49.429, 78., 1., 0.857, 78.243, 1.57, 2.042, 3.222, 0.041, 0.035, 1.41, "", 
  "", "", "", "", "", "", "", "", "", "", "", "", "", "", "", "", "", "", "", 
  "", "", "", "", "", "", 24.07, 2.4206636*^7, 16.955, 15.1, 2.553, 1.378, 
  926., 44.5, 238.339, 2.42, 0.1, 15.4, 8.978, 0.3, 62.42, 0.394}, 
 {"NER", "Africa", "Niger", "2020-12-08", 1987., 93., 57.286, 79., 1., 0.571, 
  82.085, 3.842, 2.367, 3.264, 0.041, 0.024, 1.39, "", "", "", "", "", "", 
  "", "", "", "", "", "", "", "", "", "", "", "", "", "", "", "", "", "", "", 
  "", 24.07, 2.4206636*^7, 16.955, 15.1, 2.553, 1.378, 926., 44.5, 238.339, 
  2.42, 0.1, 15.4, 8.978, 0.3, 62.42, 0.394}, 
 {"NER", "Africa", "Niger", "2020-12-09", 2078., 91., 62.571, 79., 0., 0.429, 
  85.844, 3.759, 2.585, 3.264, 0., 0.018, 1.37, "", "", "", "", "", "", "", 
  "", "", "", "", "", "", "", "", "", "", "", "", "", "", "", "", "", "", "", 
  24.07, 2.4206636*^7, 16.955, 15.1, 2.553, 1.378, 926., 44.5, 238.339, 2.42, 
  0.1, 15.4, 8.978, 0.3, 62.42, 0.394}, {"NER", "Africa", "Niger", 
  "2020-12-10", 2126., 48., 69.429, 80., 1., 0.571, 87.827, 1.983, 2.868, 
  3.305, 0.041, 0.024, 1.34, "", "", "", "", "", "", "", "", "", "", "", "", 
  "", "", "", "", "", "", "", "", "", "", "", "", "", "", 24.07, 
  2.4206636*^7, 16.955, 15.1, 2.553, 1.378, 926., 44.5, 238.339, 2.42, 0.1, 
  15.4, 8.978, 0.3, 62.42, 0.394}, {"NER", "Africa", "Niger", "2020-12-11", 
  2160., 34., 62., 80., 0., 0.429, 89.232, 1.405, 2.561, 3.305, 0., 0.018, 
  1.32, "", "", "", "", "", "", "", "", "", "", "", "", "", "", "", "", "", 
  "", "", "", "", "", "", "", "", "", 24.07, 2.4206636*^7, 16.955, 15.1, 
  2.553, 1.378, 926., 44.5, 238.339, 2.42, 0.1, 15.4, 8.978, 0.3, 62.42, 
  0.394}, {"NER", "Africa", "Niger", "2020-12-12", 2199., 39., 58.571, 80., 
  0., 0.429, 90.843, 1.611, 2.42, 3.305, 0., 0.018, 1.3, "", "", "", "", "", 
  "", "", "", "", "", "", "", "", "", "", "", "", "", "", "", "", "", "", "", 
  "", "", 24.07, 2.4206636*^7, 16.955, 15.1, 2.553, 1.378, 926., 44.5, 
  238.339, 2.42, 0.1, 15.4, 8.978, 0.3, 62.42, 0.394}, 
 {"NER", "Africa", "Niger", "2020-12-13", 2258., 59., 57.429, 80., 0., 0.429, 
  93.28, 2.437, 2.372, 3.305, 0., 0.018, 1.28, "", "", "", "", "", "", "", 
  "", "", "", "", "", "", "", "", "", "", "", "", "", "", "", "", "", "", "", 
  24.07, 2.4206636*^7, 16.955, 15.1, 2.553, 1.378, 926., 44.5, 238.339, 2.42, 
  0.1, 15.4, 8.978, 0.3, 62.42, 0.394}, {"NER", "Africa", "Niger", 
  "2020-12-14", 2322., 64., 61.143, 82., 2., 0.571, 95.924, 2.644, 2.526, 
  3.388, 0.083, 0.024, 1.27, "", "", "", "", "", "", "", "", "", "", "", "", 
  "", "", "", "", "", "", "", "", "", "", "", "", "", "", 24.07, 
  2.4206636*^7, 16.955, 15.1, 2.553, 1.378, 926., 44.5, 238.339, 2.42, 0.1, 
  15.4, 8.978, 0.3, 62.42, 0.394}, {"NER", "Africa", "Niger", "2020-12-15", 
  2361., 39., 53.429, 82., 0., 0.429, 97.535, 1.611, 2.207, 3.388, 0., 0.018, 
  1.25, "", "", "", "", "", "", "", "", "", "", "", "", "", "", "", "", "", 
  "", "", "", "", "", "", "", "", "", 31.48, 2.4206636*^7, 16.955, 15.1, 
  2.553, 1.378, 926., 44.5, 238.339, 2.42, 0.1, 15.4, 8.978, 0.3, 62.42, 
  0.394}, {"NER", "Africa", "Niger", "2020-12-16", 2361., 0., 40.429, 82., 
  0., 0.429, 97.535, 0., 1.67, 3.388, 0., 0.018, 1.23, "", "", "", "", "", 
  "", "", "", "", "", "", "", "", "", "", "", "", "", "", "", "", "", "", "", 
  "", "", 31.48, 2.4206636*^7, 16.955, 15.1, 2.553, 1.378, 926., 44.5, 
  238.339, 2.42, 0.1, 15.4, 8.978, 0.3, 62.42, 0.394}, 
 {"NER", "Africa", "Niger", "2020-12-17", 2506., 145., 54.286, 84., 2., 
  0.571, 103.525, 5.99, 2.243, 3.47, 0.083, 0.024, 1.22, "", "", "", "", "", 
  "", "", "", "", "", "", "", "", "", "", "", "", "", "", "", "", "", "", "", 
  "", "", 31.48, 2.4206636*^7, 16.955, 15.1, 2.553, 1.378, 926., 44.5, 
  238.339, 2.42, 0.1, 15.4, 8.978, 0.3, 62.42, 0.394}, 
 {"NER", "Africa", "Niger", "2020-12-18", 2560., 54., 57.143, 85., 1., 0.714, 
  105.756, 2.231, 2.361, 3.511, 0.041, 0.03, 1.21, "", "", "", "", "", "", 
  "", "", "", "", "", "", "", "", "", "", "", "", "", "", "", "", "", "", "", 
  "", 31.48, 2.4206636*^7, 16.955, 15.1, 2.553, 1.378, 926., 44.5, 238.339, 
  2.42, 0.1, 15.4, 8.978, 0.3, 62.42, 0.394}, 
 {"NER", "Africa", "Niger", "2020-12-19", 2612., 52., 59., 86., 1., 0.857, 
  107.904, 2.148, 2.437, 3.553, 0.041, 0.035, 1.19, "", "", "", "", "", "", 
  "", "", "", "", "", "", "", "", "", "", "", "", "", "", "", "", "", "", "", 
  "", 31.48, 2.4206636*^7, 16.955, 15.1, 2.553, 1.378, 926., 44.5, 238.339, 
  2.42, 0.1, 15.4, 8.978, 0.3, 62.42, 0.394}, 
 {"NER", "Africa", "Niger", "2020-12-20", 2659., 47., 57.286, 87., 1., 1., 
  109.846, 1.942, 2.367, 3.594, 0.041, 0.041, 1.18, "", "", "", "", "", "", 
  "", "", "", "", "", "", "", "", "", "", "", "", "", "", "", "", "", "", "", 
  "", 31.48, 2.4206636*^7, 16.955, 15.1, 2.553, 1.378, 926., 44.5, 238.339, 
  2.42, 0.1, 15.4, 8.978, 0.3, 62.42, 0.394}, 
 {"NER", "Africa", "Niger", "2020-12-21", 2724., 65., 57.429, 87., 0., 0.714, 
  112.531, 2.685, 2.372, 3.594, 0., 0.03, 1.16, "", "", "", "", "", "", "", 
  "", "", "", "", "", "", "", "", "", "", "", "", "", "", "", "", "", "", "", 
  31.48, 2.4206636*^7, 16.955, 15.1, 2.553, 1.378, 926., 44.5, 238.339, 2.42, 
  0.1, 15.4, 8.978, 0.3, 62.42, 0.394}, {"NER", "Africa", "Niger", 
  "2020-12-22", 2803., 79., 63.143, 89., 2., 1., 115.795, 3.264, 2.608, 
  3.677, 0.083, 0.041, 1.15, "", "", "", "", "", "", "", "", "", "", "", "", 
  "", "", "", "", "", "", "", "", "", "", "", "", "", "", 31.48, 
  2.4206636*^7, 16.955, 15.1, 2.553, 1.378, 926., 44.5, 238.339, 2.42, 0.1, 
  15.4, 8.978, 0.3, 62.42, 0.394}, {"NER", "Africa", "Niger", "2020-12-23", 
  2876., 73., 73.571, 89., 0., 1., 118.81, 3.016, 3.039, 3.677, 0., 0.041, 
  1.13, "", "", "", "", "", "", "", "", "", "", "", "", "", "", "", "", "", 
  "", "", "", "", "", "", "", "", "", 31.48, 2.4206636*^7, 16.955, 15.1, 
  2.553, 1.378, 926., 44.5, 238.339, 2.42, 0.1, 15.4, 8.978, 0.3, 62.42, 
  0.394}, {"NER", "Africa", "Niger", "2020-12-24", 2933., 57., 61., 90., 1., 
  0.857, 121.165, 2.355, 2.52, 3.718, 0.041, 0.035, 1.11, "", "", "", "", "", 
  "", "", "", "", "", "", "", "", "", "", "", "", "", "", "", "", "", "", "", 
  "", "", 31.48, 2.4206636*^7, 16.955, 15.1, 2.553, 1.378, 926., 44.5, 
  238.339, 2.42, 0.1, 15.4, 8.978, 0.3, 62.42, 0.394}, 
 {"NER", "Africa", "Niger", "2020-12-25", 3005., 72., 63.571, 91., 1., 0.857, 
  124.14, 2.974, 2.626, 3.759, 0.041, 0.035, 1.1, "", "", "", "", "", "", "", 
  "", "", "", "", "", "", "", "", "", "", "", "", "", "", "", "", "", "", "", 
  31.48, 2.4206636*^7, 16.955, 15.1, 2.553, 1.378, 926., 44.5, 238.339, 2.42, 
  0.1, 15.4, 8.978, 0.3, 62.42, 0.394}, {"NER", "Africa", "Niger", 
  "2020-12-26", 3057., 52., 63.571, 94., 3., 1.143, 126.288, 2.148, 2.626, 
  3.883, 0.124, 0.047, 1.09, "", "", "", "", "", "", "", "", "", "", "", "", 
  "", "", "", "", "", "", "", "", "", "", "", "", "", "", 31.48, 
  2.4206636*^7, 16.955, 15.1, 2.553, 1.378, 926., 44.5, 238.339, 2.42, 0.1, 
  15.4, 8.978, 0.3, 62.42, 0.394}, {"NER", "Africa", "Niger", "2020-12-27", 
  3110., 53., 64.429, 96., 2., 1.286, 128.477, 2.189, 2.662, 3.966, 0.083, 
  0.053, 1.07, "", "", "", "", "", "", "", "", "", "", "", "", "", "", "", 
  "", "", "", "", "", "", "", "", "", "", "", 31.48, 2.4206636*^7, 16.955, 
  15.1, 2.553, 1.378, 926., 44.5, 238.339, 2.42, 0.1, 15.4, 8.978, 0.3, 
  62.42, 0.394}, {"NER", "Africa", "Niger", "2020-12-28", 3159., 49., 62.143, 
  99., 3., 1.714, 130.501, 2.024, 2.567, 4.09, 0.124, 0.071, 1.06, "", "", 
  "", "", "", "", "", "", "", "", "", "", "", "", "", "", "", "", "", "", "", 
  "", "", "", "", "", 31.48, 2.4206636*^7, 16.955, 15.1, 2.553, 1.378, 926., 
  44.5, 238.339, 2.42, 0.1, 15.4, 8.978, 0.3, 62.42, 0.394}, 
 {"NER", "Africa", "Niger", "2020-12-29", 3208., 49., 57.857, 102., 3., 
  1.857, 132.526, 2.024, 2.39, 4.214, 0.124, 0.077, 1.05, "", "", "", "", "", 
  "", "", "", "", "", "", "", "", "", "", "", "", "", "", "", "", "", "", "", 
  "", "", 31.48, 2.4206636*^7, 16.955, 15.1, 2.553, 1.378, 926., 44.5, 
  238.339, 2.42, 0.1, 15.4, 8.978, 0.3, 62.42, 0.394}, 
 {"NER", "Africa", "Niger", "2020-12-30", 3208., 0., 47.429, 102., 0., 1.857, 
  132.526, 0., 1.959, 4.214, 0., 0.077, 1.04, "", "", "", "", "", "", "", "", 
  "", "", "", "", "", "", "", "", "", "", "", "", "", "", "", "", "", "", 
  31.48, 2.4206636*^7, 16.955, 15.1, 2.553, 1.378, 926., 44.5, 238.339, 2.42, 
  0.1, 15.4, 8.978, 0.3, 62.42, 0.394}, {"NER", "Africa", "Niger", 
  "2020-12-31", 3323., 115., 55.714, 104., 2., 2., 137.276, 4.751, 2.302, 
  4.296, 0.083, 0.083, 1.03, "", "", "", "", "", "", "", "", "", "", "", "", 
  "", "", "", "", "", "", "", "", "", "", "", "", "", "", 31.48, 
  2.4206636*^7, 16.955, 15.1, 2.553, 1.378, 926., 44.5, 238.339, 2.42, 0.1, 
  15.4, 8.978, 0.3, 62.42, 0.394}, {"NER", "Africa", "Niger", "2021-01-01", 
  3403., 80., 56.857, 106., 2., 2.143, 140.581, 3.305, 2.349, 4.379, 0.083, 
  0.089, 1.02, "", "", "", "", "", "", "", "", "", "", "", "", "", "", "", 
  "", "", "", "", "", "", "", "", "", "", "", 31.48, 2.4206636*^7, 16.955, 
  15.1, 2.553, 1.378, 926., 44.5, 238.339, 2.42, 0.1, 15.4, 8.978, 0.3, 
  62.42, 0.394}, {"NER", "Africa", "Niger", "2021-01-02", 3437., 34., 54.286, 
  110., 4., 2.286, 141.986, 1.405, 2.243, 4.544, 0.165, 0.094, 1.01, "", "", 
  "", "", "", "", "", "", "", "", "", "", "", "", "", "", "", "", "", "", "", 
  "", "", "", "", "", 31.48, 2.4206636*^7, 16.955, 15.1, 2.553, 1.378, 926., 
  44.5, 238.339, 2.42, 0.1, 15.4, 8.978, 0.3, 62.42, 0.394}, 
 {"NER", "Africa", "Niger", "2021-01-03", 3465., 28., 50.714, 110., 0., 2., 
  143.143, 1.157, 2.095, 4.544, 0., 0.083, 1., "", "", "", "", "", "", "", 
  "", "", "", "", "", "", "", "", "", "", "", "", "", "", "", "", "", "", "", 
  31.48, 2.4206636*^7, 16.955, 15.1, 2.553, 1.378, 926., 44.5, 238.339, 2.42, 
  0.1, 15.4, 8.978, 0.3, 62.42, 0.394}, {"NER", "Africa", "Niger", 
  "2021-01-04", 3465., 0., 43.714, 110., 0., 1.571, 143.143, 0., 1.806, 
  4.544, 0., 0.065, 0.99, "", "", "", "", "", "", "", "", "", "", "", "", "", 
  "", "", "", "", "", "", "", "", "", "", "", "", "", 31.48, 2.4206636*^7, 
  16.955, 15.1, 2.553, 1.378, 926., 44.5, 238.339, 2.42, 0.1, 15.4, 8.978, 
  0.3, 62.42, 0.394}, {"NER", "Africa", "Niger", "2021-01-05", 3500., 35., 
  41.714, 110., 0., 1.143, 144.588, 1.446, 1.723, 4.544, 0., 0.047, 0.99, "", 
  "", "", "", "", "", "", "", "", "", "", "", "", "", "", "", "", "", "", "", 
  "", "", "", "", "", "", 31.48, 2.4206636*^7, 16.955, 15.1, 2.553, 1.378, 
  926., 44.5, 238.339, 2.42, 0.1, 15.4, 8.978, 0.3, 62.42, 0.394}, 
 {"NER", "Africa", "Niger", "2021-01-06", 3634., 134., 60.857, 113., 3., 
  1.571, 150.124, 5.536, 2.514, 4.668, 0.124, 0.065, 0.99, "", "", "", "", 
  "", "", "", "", "", "", "", "", "", "", "", "", "", "", "", "", "", "", "", 
  "", "", "", 31.48, 2.4206636*^7, 16.955, 15.1, 2.553, 1.378, 926., 44.5, 
  238.339, 2.42, 0.1, 15.4, 8.978, 0.3, 62.42, 0.394}, 
 {"NER", "Africa", "Niger", "2021-01-07", 3706., 72., 54.714, 119., 6., 
  2.143, 153.099, 2.974, 2.26, 4.916, 0.248, 0.089, 0.97, "", "", "", "", "", 
  "", "", "", "", "", "", "", "", "", "", "", "", "", "", "", "", "", "", "", 
  "", "", 31.48, 2.4206636*^7, 16.955, 15.1, 2.553, 1.378, 926., 44.5, 
  238.339, 2.42, 0.1, 15.4, 8.978, 0.3, 62.42, 0.394}, 
 {"NER", "Africa", "Niger", "2021-01-08", 3747., 41., 49.143, 125., 6., 
  2.714, 154.792, 1.694, 2.03, 5.164, 0.248, 0.112, 0.96, "", "", "", "", "", 
  "", "", "", "", "", "", "", "", "", "", "", "", "", "", "", "", "", "", "", 
  "", "", 31.48, 2.4206636*^7, 16.955, 15.1, 2.553, 1.378, 926., 44.5, 
  238.339, 2.42, 0.1, 15.4, 8.978, 0.3, 62.42, 0.394}, 
 {"NER", "Africa", "Niger", "2021-01-09", 3819., 72., 54.571, 126., 1., 
  2.286, 157.767, 2.974, 2.254, 5.205, 0.041, 0.094, 0.95, "", "", "", "", 
  "", "", "", "", "", "", "", "", "", "", "", "", "", "", "", "", "", "", "", 
  "", "", "", 31.48, 2.4206636*^7, 16.955, 15.1, 2.553, 1.378, 926., 44.5, 
  238.339, 2.42, 0.1, 15.4, 8.978, 0.3, 62.42, 0.394}, 
 {"NER", "Africa", "Niger", "2021-01-10", 3877., 58., 58.857, 126., 0., 
  2.286, 160.163, 2.396, 2.431, 5.205, 0., 0.094, 0.94, "", "", "", "", "", 
  "", "", "", "", "", "", "", "", "", "", "", "", "", "", "", "", "", "", "", 
  "", "", 31.48, 2.4206636*^7, 16.955, 15.1, 2.553, 1.378, 926., 44.5, 
  238.339, 2.42, 0.1, 15.4, 8.978, 0.3, 62.42, 0.394}, 
 {"NER", "Africa", "Niger", "2021-01-11", 3924., 47., 65.571, 128., 2., 
  2.571, 162.104, 1.942, 2.709, 5.288, 0.083, 0.106, 0.92, "", "", "", "", 
  "", "", "", "", "", "", "", "", "", "", "", "", "", "", "", "", "", "", "", 
  "", "", "", 31.48, 2.4206636*^7, 16.955, 15.1, 2.553, 1.378, 926., 44.5, 
  238.339, 2.42, 0.1, 15.4, 8.978, 0.3, 62.42, 0.394}, 
 {"NER", "Africa", "Niger", "2021-01-12", 3969., 45., 67., 135., 7., 3.571, 
  163.963, 1.859, 2.768, 5.577, 0.289, 0.148, 0.9, "", "", "", "", "", "", 
  "", "", "", "", "", "", "", "", "", "", "", "", "", "", "", "", "", "", "", 
  "", 31.48, 2.4206636*^7, 16.955, 15.1, 2.553, 1.378, 926., 44.5, 238.339, 
  2.42, 0.1, 15.4, 8.978, 0.3, 62.42, 0.394}, 
 {"NER", "Africa", "Niger", "2021-01-13", 3998., 29., 52., 136., 1., 3.286, 
  165.161, 1.198, 2.148, 5.618, 0.041, 0.136, 0.89, "", "", "", "", "", "", 
  "", "", "", "", "", "", "", "", "", "", "", "", "", "", "", "", "", "", "", 
  "", 31.48, 2.4206636*^7, 16.955, 15.1, 2.553, 1.378, 926., 44.5, 238.339, 
  2.42, 0.1, 15.4, 8.978, 0.3, 62.42, 0.394}, 
 {"NER", "Africa", "Niger", "2021-01-14", 4058., 60., 50.286, 137., 1., 
  2.571, 167.64, 2.479, 2.077, 5.66, 0.041, 0.106, 0.88, "", "", "", "", "", 
  "", "", "", "", "", "", "", "", "", "", "", "", "", "", "", "", "", "", "", 
  "", "", 31.48, 2.4206636*^7, 16.955, 15.1, 2.553, 1.378, 926., 44.5, 
  238.339, 2.42, 0.1, 15.4, 8.978, 0.3, 62.42, 0.394}, 
 {"NER", "Africa", "Niger", "2021-01-15", 4105., 47., 51.143, 138., 1., 
  1.857, 169.582, 1.942, 2.113, 5.701, 0.041, 0.077, 0.86, "", "", "", "", 
  "", "", "", "", "", "", "", "", "", "", "", "", "", "", "", "", "", "", "", 
  "", "", "", 31.48, 2.4206636*^7, 16.955, 15.1, 2.553, 1.378, 926., 44.5, 
  238.339, 2.42, 0.1, 15.4, 8.978, 0.3, 62.42, 0.394}, 
 {"NER", "Africa", "Niger", "2021-01-16", 4132., 27., 44.714, 138., 0., 
  1.714, 170.697, 1.115, 1.847, 5.701, 0., 0.071, 0.85, "", "", "", "", "", 
  "", "", "", "", "", "", "", "", "", "", "", "", "", "", "", "", "", "", "", 
  "", "", 31.48, 2.4206636*^7, 16.955, 15.1, 2.553, 1.378, 926., 44.5, 
  238.339, 2.42, 0.1, 15.4, 8.978, 0.3, 62.42, 0.394}, 
 {"NER", "Africa", "Niger", "2021-01-17", 4156., 24., 39.857, 140., 2., 2., 
  171.688, 0.991, 1.647, 5.784, 0.083, 0.083, 0.84, "", "", "", "", "", "", 
  "", "", "", "", "", "", "", "", "", "", "", "", "", "", "", "", "", "", "", 
  "", 31.48, 2.4206636*^7, 16.955, 15.1, 2.553, 1.378, 926., 44.5, 238.339, 
  2.42, 0.1, 15.4, 8.978, 0.3, 62.42, 0.394}, 
 {"NER", "Africa", "Niger", "2021-01-18", 4204., 48., 40., 145., 5., 2.429, 
  173.671, 1.983, 1.652, 5.99, 0.207, 0.1, 0.83, "", "", "", "", "", "", "", 
  "", "", "", "", "", "", "", "", "", "", "", "", "", "", "", "", "", "", "", 
  31.48, 2.4206636*^7, 16.955, 15.1, 2.553, 1.378, 926., 44.5, 238.339, 2.42, 
  0.1, 15.4, 8.978, 0.3, 62.42, 0.394}, {"NER", "Africa", "Niger", 
  "2021-01-19", 4225., 21., 36.571, 146., 1., 1.571, 174.539, 0.868, 1.511, 
  6.031, 0.041, 0.065, 0.82, "", "", "", "", "", "", "", "", "", "", "", "", 
  "", "", "", "", "", "", "", "", "", "", "", "", "", "", 31.48, 
  2.4206636*^7, 16.955, 15.1, 2.553, 1.378, 926., 44.5, 238.339, 2.42, 0.1, 
  15.4, 8.978, 0.3, 62.42, 0.394}, {"NER", "Africa", "Niger", "2021-01-20", 
  4249., 24., 35.857, 147., 1., 1.571, 175.53, 0.991, 1.481, 6.073, 0.041, 
  0.065, 0.81, "", "", "", "", "", "", "", "", "", "", "", "", "", "", "", 
  "", "", "", "", "", "", "", "", "", "", "", 31.48, 2.4206636*^7, 16.955, 
  15.1, 2.553, 1.378, 926., 44.5, 238.339, 2.42, 0.1, 15.4, 8.978, 0.3, 
  62.42, 0.394}, {"NER", "Africa", "Niger", "2021-01-21", 4267., 18., 29.857, 
  147., 0., 1.429, 176.274, 0.744, 1.233, 6.073, 0., 0.059, 0.8, "", "", "", 
  "", "", "", "", "", "", "", "", "", "", "", "", "", "", "", "", "", "", "", 
  "", "", "", "", 31.48, 2.4206636*^7, 16.955, 15.1, 2.553, 1.378, 926., 
  44.5, 238.339, 2.42, 0.1, 15.4, 8.978, 0.3, 62.42, 0.394}, 
 {"NER", "Africa", "Niger", "2021-01-22", 4308., 41., 29., 150., 3., 1.714, 
  177.968, 1.694, 1.198, 6.197, 0.124, 0.071, 0.8, "", "", "", "", "", "", 
  "", "", "", "", "", "", "", "", "", "", "", "", "", "", "", "", "", "", "", 
  "", 31.48, 2.4206636*^7, 16.955, 15.1, 2.553, 1.378, 926., 44.5, 238.339, 
  2.42, 0.1, 15.4, 8.978, 0.3, 62.42, 0.394}, 
 {"NER", "Africa", "Niger", "2021-01-23", 4321., 13., 27., 151., 1., 1.857, 
  178.505, 0.537, 1.115, 6.238, 0.041, 0.077, 0.79, "", "", "", "", "", "", 
  "", "", "", "", "", "", "", "", "", "", "", "", "", "", "", "", "", "", "", 
  "", 31.48, 2.4206636*^7, 16.955, 15.1, 2.553, 1.378, 926., 44.5, 238.339, 
  2.42, 0.1, 15.4, 8.978, 0.3, 62.42, 0.394}, 
 {"NER", "Africa", "Niger", "2021-01-24", 4353., 32., 28.143, 151., 0., 
  1.571, 179.827, 1.322, 1.163, 6.238, 0., 0.065, 0.78, "", "", "", "", "", 
  "", "", "", "", "", "", "", "", "", "", "", "", "", "", "", "", "", "", "", 
  "", "", 31.48, 2.4206636*^7, 16.955, 15.1, 2.553, 1.378, 926., 44.5, 
  238.339, 2.42, 0.1, 15.4, 8.978, 0.3, 62.42, 0.394}, 
 {"NER", "Africa", "Niger", "2021-01-25", 4353., 0., 21.286, 151., 0., 0.857, 
  179.827, 0., 0.879, 6.238, 0., 0.035, 0.78, "", "", "", "", "", "", "", "", 
  "", "", "", "", "", "", "", "", "", "", "", "", "", "", "", "", "", "", 
  31.48, 2.4206636*^7, 16.955, 15.1, 2.553, 1.378, 926., 44.5, 238.339, 2.42, 
  0.1, 15.4, 8.978, 0.3, 62.42, 0.394}, {"NER", "Africa", "Niger", 
  "2021-01-26", 4407., 54., 26., 153., 2., 1., 182.058, 2.231, 1.074, 6.321, 
  0.083, 0.041, 0.77, "", "", "", "", "", "", "", "", "", "", "", "", "", "", 
  "", "", "", "", "", "", "", "", "", "", "", "", 31.48, 2.4206636*^7, 
  16.955, 15.1, 2.553, 1.378, 926., 44.5, 238.339, 2.42, 0.1, 15.4, 8.978, 
  0.3, 62.42, 0.394}, {"NER", "Africa", "Niger", "2021-01-27", 4433., 26., 
  26.286, 153., 0., 0.857, 183.132, 1.074, 1.086, 6.321, 0., 0.035, 0.76, "", 
  "", "", "", "", "", "", "", "", "", "", "", "", "", "", "", "", "", "", "", 
  "", "", "", "", "", "", 31.48, 2.4206636*^7, 16.955, 15.1, 2.553, 1.378, 
  926., 44.5, 238.339, 2.42, 0.1, 15.4, 8.978, 0.3, 62.42, 0.394}, 
 {"NER", "Africa", "Niger", "2021-01-28", 4474., 41., 29.571, 157., 4., 
  1.429, 184.825, 1.694, 1.222, 6.486, 0.165, 0.059, 0.75, "", "", "", "", 
  "", "", "", "", "", "", "", "", "", "", "", "", "", "", "", "", "", "", "", 
  "", "", "", 31.48, 2.4206636*^7, 16.955, 15.1, 2.553, 1.378, 926., 44.5, 
  238.339, 2.42, 0.1, 15.4, 8.978, 0.3, 62.42, 0.394}, 
 {"NER", "Africa", "Niger", "2021-01-29", 4489., 15., 25.857, 159., 2., 
  1.286, 185.445, 0.62, 1.068, 6.568, 0.083, 0.053, 0.74, "", "", "", "", "", 
  "", "", "", "", "", "", "", "", "", "", "", "", "", "", "", "", "", "", "", 
  "", "", 31.48, 2.4206636*^7, 16.955, 15.1, 2.553, 1.378, 926., 44.5, 
  238.339, 2.42, 0.1, 15.4, 8.978, 0.3, 62.42, 0.394}, 
 {"NER", "Africa", "Niger", "2021-01-30", 4516., 27., 27.857, 159., 0., 
  1.143, 186.56, 1.115, 1.151, 6.568, 0., 0.047, 0.73, "", "", "", "", "", 
  "", "", "", "", "", "", "", "", "", "", "", "", "", "", "", "", "", "", "", 
  "", "", 31.48, 2.4206636*^7, 16.955, 15.1, 2.553, 1.378, 926., 44.5, 
  238.339, 2.42, 0.1, 15.4, 8.978, 0.3, 62.42, 0.394}, 
 {"NER", "Africa", "Niger", "2021-01-31", 4517., 1., 23.429, 159., 0., 1.143, 
  186.602, 0.041, 0.968, 6.568, 0., 0.047, 0.72, "", "", "", "", "", "", "", 
  "", "", "", "", "", "", "", "", "", "", "", "", "", "", "", "", "", "", "", 
  31.48, 2.4206636*^7, 16.955, 15.1, 2.553, 1.378, 926., 44.5, 238.339, 2.42, 
  0.1, 15.4, 8.978, 0.3, 62.42, 0.394}, {"NER", "Africa", "Niger", 
  "2021-02-01", 4537., 20., 26.286, 161., 2., 1.429, 187.428, 0.826, 1.086, 
  6.651, 0.083, 0.059, 0.71, "", "", "", "", "", "", "", "", "", "", "", "", 
  "", "", "", "", "", "", "", "", "", "", "", "", "", "", 31.48, 
  2.4206636*^7, 16.955, 15.1, 2.553, 1.378, 926., 44.5, 238.339, 2.42, 0.1, 
  15.4, 8.978, 0.3, 62.42, 0.394}, {"NER", "Africa", "Niger", "2021-02-02", 
  4548., 11., 20.143, 162., 1., 1.286, 187.882, 0.454, 0.832, 6.692, 0.041, 
  0.053, 0.7, "", "", "", "", "", "", "", "", "", "", "", "", "", "", "", "", 
  "", "", "", "", "", "", "", "", "", "", 28.7, 2.4206636*^7, 16.955, 15.1, 
  2.553, 1.378, 926., 44.5, 238.339, 2.42, 0.1, 15.4, 8.978, 0.3, 62.42, 
  0.394}, {"NER", "Africa", "Niger", "2021-02-03", 4565., 17., 18.857, 163., 
  1., 1.429, 188.585, 0.702, 0.779, 6.734, 0.041, 0.059, 0.7, "", "", "", "", 
  "", "", "", "", "", "", "", "", "", "", "", "", "", "", "", "", "", "", "", 
  "", "", "", 28.7, 2.4206636*^7, 16.955, 15.1, 2.553, 1.378, 926., 44.5, 
  238.339, 2.42, 0.1, 15.4, 8.978, 0.3, 62.42, 0.394}, 
 {"NER", "Africa", "Niger", "2021-02-04", 4575., 10., 14.429, 164., 1., 1., 
  188.998, 0.413, 0.596, 6.775, 0.041, 0.041, 0.69, "", "", "", "", "", "", 
  "", "", "", "", "", "", "", "", "", "", "", "", "", "", "", "", "", "", "", 
  "", 28.7, 2.4206636*^7, 16.955, 15.1, 2.553, 1.378, 926., 44.5, 238.339, 
  2.42, 0.1, 15.4, 8.978, 0.3, 62.42, 0.394}, 
 {"NER", "Africa", "Niger", "2021-02-05", 4589., 14., 14.286, 165., 1., 
  0.857, 189.576, 0.578, 0.59, 6.816, 0.041, 0.035, 0.68, "", "", "", "", "", 
  "", "", "", "", "", "", "", "", "", "", "", "", "", "", "", "", "", "", "", 
  "", "", 28.7, 2.4206636*^7, 16.955, 15.1, 2.553, 1.378, 926., 44.5, 
  238.339, 2.42, 0.1, 15.4, 8.978, 0.3, 62.42, 0.394}, 
 {"NER", "Africa", "Niger", "2021-02-06", 4598., 9., 11.714, 165., 0., 0.857, 
  189.948, 0.372, 0.484, 6.816, 0., 0.035, 0.68, "", "", "", "", "", "", "", 
  "", "", "", "", "", "", "", "", "", "", "", "", "", "", "", "", "", "", "", 
  28.7, 2.4206636*^7, 16.955, 15.1, 2.553, 1.378, 926., 44.5, 238.339, 2.42, 
  0.1, 15.4, 8.978, 0.3, 62.42, 0.394}, {"NER", "Africa", "Niger", 
  "2021-02-07", 4612., 14., 13.571, 165., 0., 0.857, 190.526, 0.578, 0.561, 
  6.816, 0., 0.035, 0.67, "", "", "", "", "", "", "", "", "", "", "", "", "", 
  "", "", "", "", "", "", "", "", "", "", "", "", "", 28.7, 2.4206636*^7, 
  16.955, 15.1, 2.553, 1.378, 926., 44.5, 238.339, 2.42, 0.1, 15.4, 8.978, 
  0.3, 62.42, 0.394}, {"NER", "Africa", "Niger", "2021-02-08", 4621., 9., 
  12., 166., 1., 0.714, 190.898, 0.372, 0.496, 6.858, 0.041, 0.03, 0.67, "", 
  "", "", "", "", "", "", "", "", "", "", "", "", "", "", "", "", "", "", "", 
  "", "", "", "", "", "", 28.7, 2.4206636*^7, 16.955, 15.1, 2.553, 1.378, 
  926., 44.5, 238.339, 2.42, 0.1, 15.4, 8.978, 0.3, 62.42, 0.394}, 
 {"NER", "Africa", "Niger", "2021-02-09", 4643., 22., 13.571, 167., 1., 
  0.714, 191.807, 0.909, 0.561, 6.899, 0.041, 0.03, 0.66, "", "", "", "", "", 
  "", "", "", "", "", "", "", "", "", "", "", "", "", "", "", "", "", "", "", 
  "", "", 34.26, 2.4206636*^7, 16.955, 15.1, 2.553, 1.378, 926., 44.5, 
  238.339, 2.42, 0.1, 15.4, 8.978, 0.3, 62.42, 0.394}, 
 {"NER", "Africa", "Niger", "2021-02-10", 4656., 13., 13., 167., 0., 0.571, 
  192.344, 0.537, 0.537, 6.899, 0., 0.024, 0.65, "", "", "", "", "", "", "", 
  "", "", "", "", "", "", "", "", "", "", "", "", "", "", "", "", "", "", "", 
  34.26, 2.4206636*^7, 16.955, 15.1, 2.553, 1.378, 926., 44.5, 238.339, 2.42, 
  0.1, 15.4, 8.978, 0.3, 62.42, 0.394}, {"NER", "Africa", "Niger", 
  "2021-02-11", 4665., 9., 12.857, 167., 0., 0.429, 192.716, 0.372, 0.531, 
  6.899, 0., 0.018, 0.64, "", "", "", "", "", "", "", "", "", "", "", "", "", 
  "", "", "", "", "", "", "", "", "", "", "", "", "", 34.26, 2.4206636*^7, 
  16.955, 15.1, 2.553, 1.378, 926., 44.5, 238.339, 2.42, 0.1, 15.4, 8.978, 
  0.3, 62.42, 0.394}, {"NER", "Africa", "Niger", "2021-02-12", 4678., 13., 
  12.714, 169., 2., 0.571, 193.253, 0.537, 0.525, 6.982, 0.083, 0.024, 0.63, 
  "", "", "", "", "", "", "", "", "", "", "", "", "", "", "", "", "", "", "", 
  "", "", "", "", "", "", "", 34.26, 2.4206636*^7, 16.955, 15.1, 2.553, 
  1.378, 926., 44.5, 238.339, 2.42, 0.1, 15.4, 8.978, 0.3, 62.42, 0.394}, 
 {"NER", "Africa", "Niger", "2021-02-13", 4690., 12., 13.143, 169., 0., 
  0.571, 193.749, 0.496, 0.543, 6.982, 0., 0.024, 0.62, "", "", "", "", "", 
  "", "", "", "", "", "", "", "", "", "", "", "", "", "", "", "", "", "", "", 
  "", "", 34.26, 2.4206636*^7, 16.955, 15.1, 2.553, 1.378, 926., 44.5, 
  238.339, 2.42, 0.1, 15.4, 8.978, 0.3, 62.42, 0.394}, 
 {"NER", "Africa", "Niger", "2021-02-14", 4695., 5., 11.857, 169., 0., 0.571, 
  193.955, 0.207, 0.49, 6.982, 0., 0.024, 0.61, "", "", "", "", "", "", "", 
  "", "", "", "", "", "", "", "", "", "", "", "", "", "", "", "", "", "", "", 
  34.26, 2.4206636*^7, 16.955, 15.1, 2.553, 1.378, 926., 44.5, 238.339, 2.42, 
  0.1, 15.4, 8.978, 0.3, 62.42, 0.394}, {"NER", "Africa", "Niger", 
  "2021-02-15", 4702., 7., 11.571, 169., 0., 0.429, 194.244, 0.289, 0.478, 
  6.982, 0., 0.018, 0.6, "", "", "", "", "", "", "", "", "", "", "", "", "", 
  "", "", "", "", "", "", "", "", "", "", "", "", "", 34.26, 2.4206636*^7, 
  16.955, 15.1, 2.553, 1.378, 926., 44.5, 238.339, 2.42, 0.1, 15.4, 8.978, 
  0.3, 62.42, 0.394}, {"NER", "Africa", "Niger", "2021-02-16", 4706., 4., 9., 
  169., 0., 0.286, 194.409, 0.165, 0.372, 6.982, 0., 0.012, 0.59, "", "", "", 
  "", "", "", "", "", "", "", "", "", "", "", "", "", "", "", "", "", "", "", 
  "", "", "", "", 34.26, 2.4206636*^7, 16.955, 15.1, 2.553, 1.378, 926., 
  44.5, 238.339, 2.42, 0.1, 15.4, 8.978, 0.3, 62.42, 0.394}, 
 {"NER", "Africa", "Niger", "2021-02-17", 4715., 9., 8.429, 170., 1., 0.429, 
  194.781, 0.372, 0.348, 7.023, 0.041, 0.018, 0.58, "", "", "", "", "", "", 
  "", "", "", "", "", "", "", "", "", "", "", "", "", "", "", "", "", "", "", 
  "", 34.26, 2.4206636*^7, 16.955, 15.1, 2.553, 1.378, 926., 44.5, 238.339, 
  2.42, 0.1, 15.4, 8.978, 0.3, 62.42, 0.394}, 
 {"NER", "Africa", "Niger", "2021-02-18", 4718., 3., 7.571, 170., 0., 0.429, 
  194.905, 0.124, 0.313, 7.023, 0., 0.018, 0.57, "", "", "", "", "", "", "", 
  "", "", "", "", "", "", "", "", "", "", "", "", "", "", "", "", "", "", "", 
  34.26, 2.4206636*^7, 16.955, 15.1, 2.553, 1.378, 926., 44.5, 238.339, 2.42, 
  0.1, 15.4, 8.978, 0.3, 62.42, 0.394}, {"NER", "Africa", "Niger", 
  "2021-02-19", 4725., 7., 6.714, 170., 0., 0.143, 195.194, 0.289, 0.277, 
  7.023, 0., 0.006, 0.56, "", "", "", "", "", "", "", "", "", "", "", "", "", 
  "", "", "", "", "", "", "", "", "", "", "", "", "", 34.26, 2.4206636*^7, 
  16.955, 15.1, 2.553, 1.378, 926., 44.5, 238.339, 2.42, 0.1, 15.4, 8.978, 
  0.3, 62.42, 0.394}, {"NER", "Africa", "Niger", "2021-02-20", 4733., 8., 
  6.143, 170., 0., 0.143, 195.525, 0.33, 0.254, 7.023, 0., 0.006, 0.55, "", 
  "", "", "", "", "", "", "", "", "", "", "", "", "", "", "", "", "", "", "", 
  "", "", "", "", "", "", 34.26, 2.4206636*^7, 16.955, 15.1, 2.553, 1.378, 
  926., 44.5, 238.339, 2.42, 0.1, 15.4, 8.978, 0.3, 62.42, 0.394}, 
 {"NER", "Africa", "Niger", "2021-02-21", 4733., 0., 5.429, 170., 0., 0.143, 
  195.525, 0., 0.224, 7.023, 0., 0.006, 0.54, "", "", "", "", "", "", "", "", 
  "", "", "", "", "", "", "", "", "", "", "", "", "", "", "", "", "", "", 
  34.26, 2.4206636*^7, 16.955, 15.1, 2.553, 1.378, 926., 44.5, 238.339, 2.42, 
  0.1, 15.4, 8.978, 0.3, 62.42, 0.394}, {"NER", "Africa", "Niger", 
  "2021-02-22", 4740., 7., 5.429, 172., 2., 0.429, 195.814, 0.289, 0.224, 
  7.105, 0.083, 0.018, 0.53, "", "", "", "", "", "", "", "", "", "", "", "", 
  "", "", "", "", "", "", "", "", "", "", "", "", "", "", 34.26, 
  2.4206636*^7, 16.955, 15.1, 2.553, 1.378, 926., 44.5, 238.339, 2.42, 0.1, 
  15.4, 8.978, 0.3, 62.42, 0.394}, {"NER", "Africa", "Niger", "2021-02-23", 
  4740., 0., 4.857, 172., 0., 0.429, 195.814, 0., 0.201, 7.105, 0., 0.018, 
  0.52, "", "", "", "", "", "", "", "", "", "", "", "", "", "", "", "", "", 
  "", "", "", "", "", "", "", "", "", 34.26, 2.4206636*^7, 16.955, 15.1, 
  2.553, 1.378, 926., 44.5, 238.339, 2.42, 0.1, 15.4, 8.978, 0.3, 62.42, 
  0.394}, {"NER", "Africa", "Niger", "2021-02-24", 4740., 0., 3.571, 172., 
  0., 0.286, 195.814, 0., 0.148, 7.105, 0., 0.012, 0.51, "", "", "", "", "", 
  "", "", "", "", "", "", "", "", "", "", "", "", "", "", "", "", "", "", "", 
  "", "", 34.26, 2.4206636*^7, 16.955, 15.1, 2.553, 1.378, 926., 44.5, 
  238.339, 2.42, 0.1, 15.4, 8.978, 0.3, 62.42, 0.394}, 
 {"NER", "Africa", "Niger", "2021-02-25", 4740., 0., 3.143, 172., 0., 0.286, 
  195.814, 0., 0.13, 7.105, 0., 0.012, 0.5, "", "", "", "", "", "", "", "", 
  "", "", "", "", "", "", "", "", "", "", "", "", "", "", "", "", "", "", 
  34.26, 2.4206636*^7, 16.955, 15.1, 2.553, 1.378, 926., 44.5, 238.339, 2.42, 
  0.1, 15.4, 8.978, 0.3, 62.42, 0.394}, {"NER", "Africa", "Niger", 
  "2021-02-26", 4740., 0., 2.143, 172., 0., 0.286, 195.814, 0., 0.089, 7.105, 
  0., 0.012, 0.5, "", "", "", "", "", "", "", "", "", "", "", "", "", "", "", 
  "", "", "", "", "", "", "", "", "", "", "", 34.26, 2.4206636*^7, 16.955, 
  15.1, 2.553, 1.378, 926., 44.5, 238.339, 2.42, 0.1, 15.4, 8.978, 0.3, 
  62.42, 0.394}, {"NER", "Africa", "Niger", "2021-02-27", 4740., 0., 1., 
  172., 0., 0.286, 195.814, 0., 0.041, 7.105, 0., 0.012, 0.5, "", "", "", "", 
  "", "", "", "", "", "", "", "", "", "", "", "", "", "", "", "", "", "", "", 
  "", "", "", 34.26, 2.4206636*^7, 16.955, 15.1, 2.553, 1.378, 926., 44.5, 
  238.339, 2.42, 0.1, 15.4, 8.978, 0.3, 62.42, 0.394}, 
 {"NER", "Africa", "Niger", "2021-02-28", 4740., 0., 1., 172., 0., 0.286, 
  195.814, 0., 0.041, 7.105, 0., 0.012, 0.5, "", "", "", "", "", "", "", "", 
  "", "", "", "", "", "", "", "", "", "", "", "", "", "", "", "", "", "", 
  34.26, 2.4206636*^7, 16.955, 15.1, 2.553, 1.378, 926., 44.5, 238.339, 2.42, 
  0.1, 15.4, 8.978, 0.3, 62.42, 0.394}, {"NER", "Africa", "Niger", 
  "2021-03-01", 4740., 0., 0., 172., 0., 0., 195.814, 0., 0., 7.105, 0., 0., 
  0.5, "", "", "", "", "", "", "", "", "", "", "", "", "", "", "", "", "", 
  "", "", "", "", "", "", "", "", "", 34.26, 2.4206636*^7, 16.955, 15.1, 
  2.553, 1.378, 926., 44.5, 238.339, 2.42, 0.1, 15.4, 8.978, 0.3, 62.42, 
  0.394}, {"NER", "Africa", "Niger", "2021-03-02", 4740., 0., 0., 172., 0., 
  0., 195.814, 0., 0., 7.105, 0., 0., 0.51, "", "", "", "", "", "", "", "", 
  "", "", "", "", "", "", "", "", "", "", "", "", "", "", "", "", "", "", 
  34.26, 2.4206636*^7, 16.955, 15.1, 2.553, 1.378, 926., 44.5, 238.339, 2.42, 
  0.1, 15.4, 8.978, 0.3, 62.42, 0.394}, {"NER", "Africa", "Niger", 
  "2021-03-03", 4740., 0., 0., 172., 0., 0., 195.814, 0., 0., 7.105, 0., 0., 
  0.52, "", "", "", "", "", "", "", "", "", "", "", "", "", "", "", "", "", 
  "", "", "", "", "", "", "", "", "", 34.26, 2.4206636*^7, 16.955, 15.1, 
  2.553, 1.378, 926., 44.5, 238.339, 2.42, 0.1, 15.4, 8.978, 0.3, 62.42, 
  0.394}, {"NER", "Africa", "Niger", "2021-03-04", 4740., 0., 0., 172., 0., 
  0., 195.814, 0., 0., 7.105, 0., 0., 0.53, "", "", "", "", "", "", "", "", 
  "", "", "", "", "", "", "", "", "", "", "", "", "", "", "", "", "", "", 
  34.26, 2.4206636*^7, 16.955, 15.1, 2.553, 1.378, 926., 44.5, 238.339, 2.42, 
  0.1, 15.4, 8.978, 0.3, 62.42, 0.394}, {"NER", "Africa", "Niger", 
  "2021-03-05", 4740., 0., 0., 172., 0., 0., 195.814, 0., 0., 7.105, 0., 0., 
  0.55, "", "", "", "", "", "", "", "", "", "", "", "", "", "", "", "", "", 
  "", "", "", "", "", "", "", "", "", 34.26, 2.4206636*^7, 16.955, 15.1, 
  2.553, 1.378, 926., 44.5, 238.339, 2.42, 0.1, 15.4, 8.978, 0.3, 62.42, 
  0.394}, {"NER", "Africa", "Niger", "2021-03-06", 4740., 0., 0., 172., 0., 
  0., 195.814, 0., 0., 7.105, 0., 0., 0.57, "", "", "", "", "", "", "", "", 
  "", "", "", "", "", "", "", "", "", "", "", "", "", "", "", "", "", "", 
  34.26, 2.4206636*^7, 16.955, 15.1, 2.553, 1.378, 926., 44.5, 238.339, 2.42, 
  0.1, 15.4, 8.978, 0.3, 62.42, 0.394}, {"NER", "Africa", "Niger", 
  "2021-03-07", 4822., 82., 11.714, 177., 5., 0.714, 199.202, 3.388, 0.484, 
  7.312, 0.207, 0.03, 0.59, "", "", "", "", "", "", "", "", "", "", "", "", 
  "", "", "", "", "", "", "", "", "", "", "", "", "", "", 34.26, 
  2.4206636*^7, 16.955, 15.1, 2.553, 1.378, 926., 44.5, 238.339, 2.42, 0.1, 
  15.4, 8.978, 0.3, 62.42, 0.394}, {"NER", "Africa", "Niger", "2021-03-08", 
  4828., 6., 12.571, 177., 0., 0.714, 199.449, 0.248, 0.519, 7.312, 0., 0.03, 
  0.61, "", "", "", "", "", "", "", "", "", "", "", "", "", "", "", "", "", 
  "", "", "", "", "", "", "", "", "", 34.26, 2.4206636*^7, 16.955, 15.1, 
  2.553, 1.378, 926., 44.5, 238.339, 2.42, 0.1, 15.4, 8.978, 0.3, 62.42, 
  0.394}, {"NER", "Africa", "Niger", "2021-03-09", 4835., 7., 13.571, 177., 
  0., 0.714, 199.739, 0.289, 0.561, 7.312, 0., 0.03, 0.63, "", "", "", "", 
  "", "", "", "", "", "", "", "", "", "", "", "", "", "", "", "", "", "", "", 
  "", "", "", 34.26, 2.4206636*^7, 16.955, 15.1, 2.553, 1.378, 926., 44.5, 
  238.339, 2.42, 0.1, 15.4, 8.978, 0.3, 62.42, 0.394}, 
 {"NER", "Africa", "Niger", "2021-03-10", 4848., 13., 15.429, 179., 2., 1., 
  200.276, 0.537, 0.637, 7.395, 0.083, 0.041, 0.65, "", "", "", "", "", "", 
  "", "", "", "", "", "", "", "", "", "", "", "", "", "", "", "", "", "", "", 
  "", 34.26, 2.4206636*^7, 16.955, 15.1, 2.553, 1.378, 926., 44.5, 238.339, 
  2.42, 0.1, 15.4, 8.978, 0.3, 62.42, 0.394}, 
 {"NER", "Africa", "Niger", "2021-03-11", 4853., 5., 16.143, 180., 1., 1.143, 
  200.482, 0.207, 0.667, 7.436, 0.041, 0.047, 0.67, "", "", "", "", "", "", 
  "", "", "", "", "", "", "", "", "", "", "", "", "", "", "", "", "", "", "", 
  "", 34.26, 2.4206636*^7, 16.955, 15.1, 2.553, 1.378, 926., 44.5, 238.339, 
  2.42, 0.1, 15.4, 8.978, 0.3, 62.42, 0.394}, 
 {"NER", "Africa", "Niger", "2021-03-12", 4853., 0., 16.143, 180., 0., 1.143, 
  200.482, 0., 0.667, 7.436, 0., 0.047, 0.7, "", "", "", "", "", "", "", "", 
  "", "", "", "", "", "", "", "", "", "", "", "", "", "", "", "", "", "", 
  34.26, 2.4206636*^7, 16.955, 15.1, 2.553, 1.378, 926., 44.5, 238.339, 2.42, 
  0.1, 15.4, 8.978, 0.3, 62.42, 0.394}, {"NER", "Africa", "Niger", 
  "2021-03-13", 4857., 4., 16.714, 181., 1., 1.286, 200.647, 0.165, 0.69, 
  7.477, 0.041, 0.053, 0.72, "", "", "", "", "", "", "", "", "", "", "", "", 
  "", "", "", "", "", "", "", "", "", "", "", "", "", "", 34.26, 
  2.4206636*^7, 16.955, 15.1, 2.553, 1.378, 926., 44.5, 238.339, 2.42, 0.1, 
  15.4, 8.978, 0.3, 62.42, 0.394}, {"NER", "Africa", "Niger", "2021-03-14", 
  4860., 3., 5.429, 182., 1., 0.714, 200.771, 0.124, 0.224, 7.519, 0.041, 
  0.03, 0.75, "", "", "", "", "", "", "", "", "", "", "", "", "", "", "", "", 
  "", "", "", "", "", "", "", "", "", "", 34.26, 2.4206636*^7, 16.955, 15.1, 
  2.553, 1.378, 926., 44.5, 238.339, 2.42, 0.1, 15.4, 8.978, 0.3, 62.42, 
  0.394}, {"NER", "Africa", "Niger", "2021-03-15", 4865., 5., 5.286, 182., 
  0., 0.714, 200.978, 0.207, 0.218, 7.519, 0., 0.03, 0.78, "", "", "", "", 
  "", "", "", "", "", "", "", "", "", "", "", "", "", "", "", "", "", "", "", 
  "", "", "", 34.26, 2.4206636*^7, 16.955, 15.1, 2.553, 1.378, 926., 44.5, 
  238.339, 2.42, 0.1, 15.4, 8.978, 0.3, 62.42, 0.394}, 
 {"NER", "Africa", "Niger", "2021-03-16", 4870., 5., 5., 183., 1., 0.857, 
  201.185, 0.207, 0.207, 7.56, 0.041, 0.035, 0.8, "", "", "", "", "", "", "", 
  "", "", "", "", "", "", "", "", "", "", "", "", "", "", "", "", "", "", "", 
  34.26, 2.4206636*^7, 16.955, 15.1, 2.553, 1.378, 926., 44.5, 238.339, 2.42, 
  0.1, 15.4, 8.978, 0.3, 62.42, 0.394}, {"NER", "Africa", "Niger", 
  "2021-03-17", 4904., 34., 8., 185., 2., 0.857, 202.589, 1.405, 0.33, 7.643, 
  0.083, 0.035, 0.83, "", "", "", "", "", "", "", "", "", "", "", "", "", "", 
  "", "", "", "", "", "", "", "", "", "", "", "", 34.26, 2.4206636*^7, 
  16.955, 15.1, 2.553, 1.378, 926., 44.5, 238.339, 2.42, 0.1, 15.4, 8.978, 
  0.3, 62.42, 0.394}, {"NER", "Africa", "Niger", "2021-03-18", 4906., 2., 
  7.571, 185., 0., 0.714, 202.672, 0.083, 0.313, 7.643, 0., 0.03, 0.84, "", 
  "", "", "", "", "", "", "", "", "", "", "", "", "", "", "", "", "", "", "", 
  "", "", "", "", "", "", 34.26, 2.4206636*^7, 16.955, 15.1, 2.553, 1.378, 
  926., 44.5, 238.339, 2.42, 0.1, 15.4, 8.978, 0.3, 62.42, 0.394}, 
 {"NER", "Africa", "Niger", "2021-03-19", 4911., 5., 8.286, 185., 0., 0.714, 
  202.878, 0.207, 0.342, 7.643, 0., 0.03, 0.85, "", "", "", "", "", "", "", 
  "", "", "", "", "", "", "", "", "", "", "", "", "", "", "", "", "", "", "", 
  34.26, 2.4206636*^7, 16.955, 15.1, 2.553, 1.378, 926., 44.5, 238.339, 2.42, 
  0.1, 15.4, 8.978, 0.3, 62.42, 0.394}, {"NER", "Africa", "Niger", 
  "2021-03-20", 4918., 7., 8.714, 185., 0., 0.571, 203.167, 0.289, 0.36, 
  7.643, 0., 0.024, 0.86, "", "", "", "", "", "", "", "", "", "", "", "", "", 
  "", "", "", "", "", "", "", "", "", "", "", "", "", 34.26, 2.4206636*^7, 
  16.955, 15.1, 2.553, 1.378, 926., 44.5, 238.339, 2.42, 0.1, 15.4, 8.978, 
  0.3, 62.42, 0.394}, {"NER", "Africa", "Niger", "2021-03-21", 4918., 0., 
  8.286, 185., 0., 0.429, 203.167, 0., 0.342, 7.643, 0., 0.018, 0.88, "", "", 
  "", "", "", "", "", "", "", "", "", "", "", "", "", "", "", "", "", "", "", 
  "", "", "", "", "", 34.26, 2.4206636*^7, 16.955, 15.1, 2.553, 1.378, 926., 
  44.5, 238.339, 2.42, 0.1, 15.4, 8.978, 0.3, 62.42, 0.394}, 
 {"NER", "Africa", "Niger", "2021-03-22", 4928., 10., 9., 185., 0., 0.429, 
  203.581, 0.413, 0.372, 7.643, 0., 0.018, 0.89, "", "", "", "", "", "", "", 
  "", "", "", "", "", "", "", "", "", "", "", "", "", "", "", "", "", "", "", 
  34.26, 2.4206636*^7, 16.955, 15.1, 2.553, 1.378, 926., 44.5, 238.339, 2.42, 
  0.1, 15.4, 8.978, 0.3, 62.42, 0.394}, {"NER", "Africa", "Niger", 
  "2021-03-23", 4939., 11., 9.857, 185., 0., 0.286, 204.035, 0.454, 0.407, 
  7.643, 0., 0.012, 0.91, "", "", "", "", "", "", "", "", "", "", "", "", "", 
  "", "", "", "", "", "", "", "", "", "", "", "", "", 34.26, 2.4206636*^7, 
  16.955, 15.1, 2.553, 1.378, 926., 44.5, 238.339, 2.42, 0.1, 15.4, 8.978, 
  0.3, 62.42, 0.394}, {"NER", "Africa", "Niger", "2021-03-24", 4939., 0., 5., 
  185., 0., 0., 204.035, 0., 0.207, 7.643, 0., 0., 0.92, "", "", "", "", "", 
  "", "", "", "", "", "", "", "", "", "", "", "", "", "", "", "", "", "", "", 
  "", "", 34.26, 2.4206636*^7, 16.955, 15.1, 2.553, 1.378, 926., 44.5, 
  238.339, 2.42, 0.1, 15.4, 8.978, 0.3, 62.42, 0.394}, 
 {"NER", "Africa", "Niger", "2021-03-25", 4964., 25., 8.286, 185., 0., 0., 
  205.068, 1.033, 0.342, 7.643, 0., 0., 0.93, "", "", "", "", "", "", "", "", 
  "", "", "", "", "", "", "", "", "", "", "", "", "", "", "", "", "", "", 
  34.26, 2.4206636*^7, 16.955, 15.1, 2.553, 1.378, 926., 44.5, 238.339, 2.42, 
  0.1, 15.4, 8.978, 0.3, 62.42, 0.394}, {"NER", "Africa", "Niger", 
  "2021-03-26", 4972., 8., 8.714, 185., 0., 0., 205.398, 0.33, 0.36, 7.643, 
  0., 0., 0.94, "", "", "", "", "", "", "", "", "", "", "", "", "", "", "", 
  "", "", "", "", "", "", "", "", "", "", "", 34.26, 2.4206636*^7, 16.955, 
  15.1, 2.553, 1.378, 926., 44.5, 238.339, 2.42, 0.1, 15.4, 8.978, 0.3, 
  62.42, 0.394}, {"NER", "Africa", "Niger", "2021-03-27", 4972., 0., 7.714, 
  185., 0., 0., 205.398, 0., 0.319, 7.643, 0., 0., 0.94, "", "", "", "", "", 
  "", "", "", "", "", "", "", "", "", "", "", "", "", "", "", "", "", "", "", 
  "", "", 34.26, 2.4206636*^7, 16.955, 15.1, 2.553, 1.378, 926., 44.5, 
  238.339, 2.42, 0.1, 15.4, 8.978, 0.3, 62.42, 0.394}, 
 {"NER", "Africa", "Niger", "2021-03-28", 4987., 15., 9.857, 185., 0., 0., 
  206.018, 0.62, 0.407, 7.643, 0., 0., 0.95, "", "", "", "", "", "", "", "", 
  "", "", "", "", "", "", "", "", "", 0., 0., "", "", "", 0., 0., "", "", 
  34.26, 2.4206636*^7, 16.955, 15.1, 2.553, 1.378, 926., 44.5, 238.339, 2.42, 
  0.1, 15.4, 8.978, 0.3, 62.42, 0.394}, {"NER", "Africa", "Niger", 
  "2021-03-29", 4987., 0., 8.429, 185., 0., 0., 206.018, 0., 0.348, 7.643, 
  0., 0., 0.95, "", "", "", "", "", "", "", "", "", "", "", "", "", "", "", 
  "", "", "", "", "", "", 68., "", "", "", 3., 34.26, 2.4206636*^7, 16.955, 
  15.1, 2.553, 1.378, 926., 44.5, 238.339, 2.42, 0.1, 15.4, 8.978, 0.3, 
  62.42, 0.394}, {"NER", "Africa", "Niger", "2021-03-30", 5001., 14., 8.857, 
  186., 1., 0.143, 206.596, 0.578, 0.366, 7.684, 0.041, 0.006, 0.96, "", "", 
  "", "", "", "", "", "", "", "", "", "", "", "", "", "", "", "", "", "", "", 
  68., "", "", "", 3., 34.26, 2.4206636*^7, 16.955, 15.1, 2.553, 1.378, 926., 
  44.5, 238.339, 2.42, 0.1, 15.4, 8.978, 0.3, 62.42, 0.394}, 
 {"NER", "Africa", "Niger", "2021-03-31", 5001., 0., 8.857, 186., 0., 0.143, 
  206.596, 0., 0.366, 7.684, 0., 0.006, 0.96, "", "", "", "", "", "", "", "", 
  "", "", "", "", "", "", "", "", "", "", "", "", "", 68., "", "", "", 3., 
  34.26, 2.4206636*^7, 16.955, 15.1, 2.553, 1.378, 926., 44.5, 238.339, 2.42, 
  0.1, 15.4, 8.978, 0.3, 62.42, 0.394}, {"NER", "Africa", "Niger", 
  "2021-04-01", 5021., 20., 8.143, 187., 1., 0.286, 207.422, 0.826, 0.336, 
  7.725, 0.041, 0.012, 0.97, "", "", "", "", "", "", "", "", "", "", "", "", 
  "", "", "", "", "", "", "", "", "", 68., "", "", "", 3., 34.26, 
  2.4206636*^7, 16.955, 15.1, 2.553, 1.378, 926., 44.5, 238.339, 2.42, 0.1, 
  15.4, 8.978, 0.3, 62.42, 0.394}, {"NER", "Africa", "Niger", "2021-04-02", 
  5021., 0., 7., 187., 0., 0.286, 207.422, 0., 0.289, 7.725, 0., 0.012, 0.97, 
  "", "", "", "", "", "", "", "", "", "", "", "", "", "", "", "", "", "", "", 
  "", "", 68., "", "", "", 3., 34.26, 2.4206636*^7, 16.955, 15.1, 2.553, 
  1.378, 926., 44.5, 238.339, 2.42, 0.1, 15.4, 8.978, 0.3, 62.42, 0.394}, 
 {"NER", "Africa", "Niger", "2021-04-03", 5028., 7., 8., 188., 1., 0.429, 
  207.712, 0.289, 0.33, 7.766, 0.041, 0.018, 0.97, "", "", "", "", "", "", 
  "", "", "", "", "", "", "", "", "", "", "", "", "", "", "", 68., "", "", 
  "", 3., 34.26, 2.4206636*^7, 16.955, 15.1, 2.553, 1.378, 926., 44.5, 
  238.339, 2.42, 0.1, 15.4, 8.978, 0.3, 62.42, 0.394}, 
 {"NER", "Africa", "Niger", "2021-04-04", 5041., 13., 7.714, 188., 0., 0.429, 
  208.249, 0.537, 0.319, 7.766, 0., 0.018, 0.98, "", "", "", "", "", "", "", 
  "", "", "", "", "", "", "", "", "", "", "", "", "", "", 68., "", "", "", 
  3., 34.26, 2.4206636*^7, 16.955, 15.1, 2.553, 1.378, 926., 44.5, 238.339, 
  2.42, 0.1, 15.4, 8.978, 0.3, 62.42, 0.394}, 
 {"NER", "Africa", "Niger", "2021-04-05", 5041., 0., 7.714, 188., 0., 0.429, 
  208.249, 0., 0.319, 7.766, 0., 0.018, 0.98, "", "", "", "", "", "", "", "", 
  "", "", "", "", "", "", "", "", "", "", "", "", "", 68., "", "", "", 3., 
  34.26, 2.4206636*^7, 16.955, 15.1, 2.553, 1.378, 926., 44.5, 238.339, 2.42, 
  0.1, 15.4, 8.978, 0.3, 62.42, 0.394}, {"NER", "Africa", "Niger", 
  "2021-04-06", 5048., 7., 6.714, 188., 0., 0.286, 208.538, 0.289, 0.277, 
  7.766, 0., 0.012, 0.99, "", "", "", "", "", "", "", "", "", "", "", "", "", 
  "", "", "", "", "", "", "", "", 68., "", "", "", 3., 34.26, 2.4206636*^7, 
  16.955, 15.1, 2.553, 1.378, 926., 44.5, 238.339, 2.42, 0.1, 15.4, 8.978, 
  0.3, 62.42, 0.394}, {"NER", "Africa", "Niger", "2021-04-07", 5052., 4., 
  7.286, 188., 0., 0.286, 208.703, 0.165, 0.301, 7.766, 0., 0.012, 0.99, "", 
  "", "", "", "", "", "", "", "", "", "", "", "", "", "", "", "", "", "", "", 
  "", 68., "", "", "", 3., 34.26, 2.4206636*^7, 16.955, 15.1, 2.553, 1.378, 
  926., 44.5, 238.339, 2.42, 0.1, 15.4, 8.978, 0.3, 62.42, 0.394}, 
 {"NER", "Africa", "Niger", "2021-04-08", 5058., 6., 5.286, 188., 0., 0.143, 
  208.951, 0.248, 0.218, 7.766, 0., 0.006, 1., "", "", "", "", "", "", "", 
  "", "", "", "", "", "", "", "", "", "", "", "", "", "", 68., "", "", "", 
  3., 34.26, 2.4206636*^7, 16.955, 15.1, 2.553, 1.378, 926., 44.5, 238.339, 
  2.42, 0.1, 15.4, 8.978, 0.3, 62.42, 0.394}, 
 {"NER", "Africa", "Niger", "2021-04-09", 5062., 4., 5.857, 188., 0., 0.143, 
  209.116, 0.165, 0.242, 7.766, 0., 0.006, 1.01, "", "", "", "", "", "", "", 
  "", "", "", "", "", "", "", "", "", "", "", "", "", "", 68., "", "", "", 
  3., 34.26, 2.4206636*^7, 16.955, 15.1, 2.553, 1.378, 926., 44.5, 238.339, 
  2.42, 0.1, 15.4, 8.978, 0.3, 62.42, 0.394}, 
 {"NER", "Africa", "Niger", "2021-04-10", 5072., 10., 6.286, 188., 0., 0., 
  209.529, 0.413, 0.26, 7.766, 0., 0., 1.03, "", "", "", "", "", "", "", "", 
  "", "", "", "", "", "", "", "", "", "", "", "", "", 68., "", "", "", 3., 
  34.26, 2.4206636*^7, 16.955, 15.1, 2.553, 1.378, 926., 44.5, 238.339, 2.42, 
  0.1, 15.4, 8.978, 0.3, 62.42, 0.394}, {"NER", "Africa", "Niger", 
  "2021-04-11", 5074., 2., 4.714, 189., 1., 0.143, 209.612, 0.083, 0.195, 
  7.808, 0.041, 0.006, 1.03, "", "", "", "", "", "", "", "", "", "", "", "", 
  "", "", "", "", "", "", "", "", "", 68., "", "", "", 3., 34.26, 
  2.4206636*^7, 16.955, 15.1, 2.553, 1.378, 926., 44.5, 238.339, 2.42, 0.1, 
  15.4, 8.978, 0.3, 62.42, 0.394}, {"NER", "Africa", "Niger", "2021-04-12", 
  5081., 7., 5.714, 189., 0., 0.143, 209.901, 0.289, 0.236, 7.808, 0., 0.006, 
  1.05, "", "", "", "", "", "", "", "", "", "", "", "", "", "", "", "", "", 
  "", "", "", "", 68., "", "", "", 3., 34.26, 2.4206636*^7, 16.955, 15.1, 
  2.553, 1.378, 926., 44.5, 238.339, 2.42, 0.1, 15.4, 8.978, 0.3, 62.42, 
  0.394}, {"NER", "Africa", "Niger", "2021-04-13", 5081., 0., 4.714, 189., 
  0., 0.143, 209.901, 0., 0.195, 7.808, 0., 0.006, 1.06, "", "", "", "", "", 
  "", "", "", "", "", "", "", "", "", "", "", "", "", "", "", "", 68., "", 
  "", "", 3., 34.26, 2.4206636*^7, 16.955, 15.1, 2.553, 1.378, 926., 44.5, 
  238.339, 2.42, 0.1, 15.4, 8.978, 0.3, 62.42, 0.394}, 
 {"NER", "Africa", "Niger", "2021-04-14", 5081., 0., 4.143, 189., 0., 0.143, 
  209.901, 0., 0.171, 7.808, 0., 0.006, 1.08, "", "", "", "", "", "", "", "", 
  "", "", "", "", "", "", "", "", "", "", "", "", "", 68., "", "", "", 3., 
  34.26, 2.4206636*^7, 16.955, 15.1, 2.553, 1.378, 926., 44.5, 238.339, 2.42, 
  0.1, 15.4, 8.978, 0.3, 62.42, 0.394}, {"NER", "Africa", "Niger", 
  "2021-04-15", 5113., 32., 7.857, 190., 1., 0.286, 211.223, 1.322, 0.325, 
  7.849, 0.041, 0.012, 1.11, "", "", "", "", "", "", "", "", "", "", "", "", 
  "", "", "", "", "", "", "", "", "", 68., "", "", "", 3., 34.26, 
  2.4206636*^7, 16.955, 15.1, 2.553, 1.378, 926., 44.5, 238.339, 2.42, 0.1, 
  15.4, 8.978, 0.3, 62.42, 0.394}, {"NER", "Africa", "Niger", "2021-04-16", 
  5116., 3., 7.714, 190., 0., 0.286, 211.347, 0.124, 0.319, 7.849, 0., 0.012, 
  1.1, "", "", "", "", "", "", "", "", "", "", "", "", "", "", "", "", "", 
  "", "", "", "", 68., "", "", "", 3., 34.26, 2.4206636*^7, 16.955, 15.1, 
  2.553, 1.378, 926., 44.5, 238.339, 2.42, 0.1, 15.4, 8.978, 0.3, 62.42, 
  0.394}, {"NER", "Africa", "Niger", "2021-04-17", 5116., 0., 6.286, 190., 
  0., 0.286, 211.347, 0., 0.26, 7.849, 0., 0.012, 1.1, "", "", "", "", "", 
  "", "", "", "", "", "", "", "", "", "", "", "", 1366., 1366., "", "", 68., 
  0.01, 0.01, "", 3., 34.26, 2.4206636*^7, 16.955, 15.1, 2.553, 1.378, 926., 
  44.5, 238.339, 2.42, 0.1, 15.4, 8.978, 0.3, 62.42, 0.394}, 
 {"NER", "Africa", "Niger", "2021-04-18", 5131., 15., 8.143, 190., 0., 0.143, 
  211.967, 0.62, 0.336, 7.849, 0., 0.006, 1.1, "", "", "", "", "", "", "", 
  "", "", "", "", "", "", "", "", "", "", "", "", "", "", 474., "", "", "", 
  20., 34.26, 2.4206636*^7, 16.955, 15.1, 2.553, 1.378, 926., 44.5, 238.339, 
  2.42, 0.1, 15.4, 8.978, 0.3, 62.42, 0.394}, 
 {"NER", "Africa", "Niger", "2021-04-19", 5131., 0., 7.143, 190., 0., 0.143, 
  211.967, 0., 0.295, 7.849, 0., 0.006, 1.1, "", "", "", "", "", "", "", "", 
  "", "", "", "", "", "", "", "", "", "", "", "", "", 880., "", "", "", 36., 
  34.26, 2.4206636*^7, 16.955, 15.1, 2.553, 1.378, 926., 44.5, 238.339, 2.42, 
  0.1, 15.4, 8.978, 0.3, 62.42, 0.394}, {"NER", "Africa", "Niger", 
  "2021-04-20", 5140., 9., 8.429, 191., 1., 0.286, 212.338, 0.372, 0.348, 
  7.89, 0.041, 0.012, 1.1, "", "", "", "", "", "", "", "", "", "", "", "", 
  "", "", "", "", "", "", "", "", "", 1286., "", "", "", 53., 30.56, 
  2.4206636*^7, 16.955, 15.1, 2.553, 1.378, 926., 44.5, 238.339, 2.42, 0.1, 
  15.4, 8.978, 0.3, 62.42, 0.394}, {"NER", "Africa", "Niger", "2021-04-21", 
  5141., 1., 8.571, 191., 0., 0.286, 212.38, 0.041, 0.354, 7.89, 0., 0.012, 
  1.1, "", "", "", "", "", "", "", "", "", "", "", "", "", "", "", "", "", 
  "", "", "", "", 1692., "", "", "", 70., 30.56, 2.4206636*^7, 16.955, 15.1, 
  2.553, 1.378, 926., 44.5, 238.339, 2.42, 0.1, 15.4, 8.978, 0.3, 62.42, 
  0.394}, {"NER", "Africa", "Niger", "2021-04-22", 5143., 2., 4.286, 191., 
  0., 0.143, 212.462, 0.083, 0.177, 7.89, 0., 0.006, 1.11, "", "", "", "", 
  "", "", "", "", "", "", "", "", "", "", "", "", "", "", "", "", "", 2098., 
  "", "", "", 87., 30.56, 2.4206636*^7, 16.955, 15.1, 2.553, 1.378, 926., 
  44.5, 238.339, 2.42, 0.1, 15.4, 8.978, 0.3, 62.42, 0.394}, 
 {"NER", "Africa", "Niger", "2021-04-23", 5143., 0., 3.857, 191., 0., 0.143, 
  212.462, 0., 0.159, 7.89, 0., 0.006, 1.12, "", "", "", "", "", "", "", "", 
  "", "", "", "", "", "", "", "", "", "", "", "", "", 2504., "", "", "", 
  103., 30.56, 2.4206636*^7, 16.955, 15.1, 2.553, 1.378, 926., 44.5, 238.339, 
  2.42, 0.1, 15.4, 8.978, 0.3, 62.42, 0.394}, 
 {"NER", "Africa", "Niger", "2021-04-24", 5158., 15., 6., 191., 0., 0.143, 
  213.082, 0.62, 0.248, 7.89, 0., 0.006, 1.14, "", "", "", "", "", "", "", 
  "", "", "", "", "", "", "", "", "", "", "", "", "", "", 2910., "", "", "", 
  120., 30.56, 2.4206636*^7, 16.955, 15.1, 2.553, 1.378, 926., 44.5, 238.339, 
  2.42, 0.1, 15.4, 8.978, 0.3, 62.42, 0.394}, 
 {"NER", "Africa", "Niger", "2021-04-25", 5191., 33., 8.571, 191., 0., 0.143, 
  214.445, 1.363, 0.354, 7.89, 0., 0.006, 1.15, "", "", "", "", "", "", "", 
  "", "", "", "", "", "", "", "", "", "", "", "", "", "", 2910., "", "", "", 
  120., 30.56, 2.4206636*^7, 16.955, 15.1, 2.553, 1.378, 926., 44.5, 238.339, 
  2.42, 0.1, 15.4, 8.978, 0.3, 62.42, 0.394}, 
 {"NER", "Africa", "Niger", "2021-04-26", 5204., 13., 10.429, 191., 0., 
  0.143, 214.982, 0.537, 0.431, 7.89, 0., 0.006, 1.13, "", "", "", "", "", 
  "", "", "", "", "", "", "", "", "", "", "", "", "", "", "", "", 2910., "", 
  "", "", 120., 30.56, 2.4206636*^7, 16.955, 15.1, 2.553, 1.378, 926., 44.5, 
  238.339, 2.42, 0.1, 15.4, 8.978, 0.3, 62.42, 0.394}, 
 {"NER", "Africa", "Niger", "2021-04-27", 5220., 16., 11.429, 191., 0., 0., 
  215.643, 0.661, 0.472, 7.89, 0., 0., 1.11, "", "", "", "", "", "", "", "", 
  "", "", "", "", "", "", "", "", "", "", "", "", "", 2910., "", "", "", 
  120., 30.56, 2.4206636*^7, 16.955, 15.1, 2.553, 1.378, 926., 44.5, 238.339, 
  2.42, 0.1, 15.4, 8.978, 0.3, 62.42, 0.394}, 
 {"NER", "Africa", "Niger", "2021-04-28", 5224., 4., 11.857, 191., 0., 0., 
  215.809, 0.165, 0.49, 7.89, 0., 0., 1.09, "", "", "", "", "", "", "", "", 
  "", "", "", "", "", "", "", "", "", "", "", "", "", 2910., "", "", "", 
  120., 30.56, 2.4206636*^7, 16.955, 15.1, 2.553, 1.378, 926., 44.5, 238.339, 
  2.42, 0.1, 15.4, 8.978, 0.3, 62.42, 0.394}, 
 {"NER", "Africa", "Niger", "2021-04-29", 5226., 2., 11.857, 191., 0., 0., 
  215.891, 0.083, 0.49, 7.89, 0., 0., 1.08, "", "", "", "", "", "", "", "", 
  "", "", "", "", "", "", "", "", "", "", "", "", "", 2910., "", "", "", 
  120., 30.56, 2.4206636*^7, 16.955, 15.1, 2.553, 1.378, 926., 44.5, 238.339, 
  2.42, 0.1, 15.4, 8.978, 0.3, 62.42, 0.394}, 
 {"NER", "Africa", "Niger", "2021-04-30", 5228., 2., 12.143, 191., 0., 0., 
  215.974, 0.083, 0.502, 7.89, 0., 0., 1.07, "", "", "", "", "", "", "", "", 
  "", "", "", "", "", "", "", "", "", "", "", "", "", 2910., "", "", "", 
  120., 30.56, 2.4206636*^7, 16.955, 15.1, 2.553, 1.378, 926., 44.5, 238.339, 
  2.42, 0.1, 15.4, 8.978, 0.3, 62.42, 0.394}, 
 {"NER", "Africa", "Niger", "2021-05-01", 5229., 1., 10.143, 191., 0., 0., 
  216.015, 0.041, 0.419, 7.89, 0., 0., 1.06, "", "", "", "", "", "", "", "", 
  "", "", "", "", "", "", "", "", "", "", "", "", "", 2910., "", "", "", 
  120., 30.56, 2.4206636*^7, 16.955, 15.1, 2.553, 1.378, 926., 44.5, 238.339, 
  2.42, 0.1, 15.4, 8.978, 0.3, 62.42, 0.394}, 
 {"NER", "Africa", "Niger", "2021-05-02", 5251., 22., 8.571, 191., 0., 0., 
  216.924, 0.909, 0.354, 7.89, 0., 0., 1.07, "", "", "", "", "", "", "", "", 
  "", "", "", "", "", "", "", "", "", "", "", "", "", 2910., "", "", "", 
  120., 30.56, 2.4206636*^7, 16.955, 15.1, 2.553, 1.378, 926., 44.5, 238.339, 
  2.42, 0.1, 15.4, 8.978, 0.3, 62.42, 0.394}, 
 {"NER", "Africa", "Niger", "2021-05-03", 5261., 10., 8.143, 191., 0., 0., 
  217.337, 0.413, 0.336, 7.89, 0., 0., 1.06, "", "", "", "", "", "", "", "", 
  "", "", "", "", "", "", "", "", "", "", "", "", "", 2910., "", "", "", 
  120., 30.56, 2.4206636*^7, 16.955, 15.1, 2.553, 1.378, 926., 44.5, 238.339, 
  2.42, 0.1, 15.4, 8.978, 0.3, 62.42, 0.394}, 
 {"NER", "Africa", "Niger", "2021-05-04", 5286., 25., 9.429, 192., 1., 0.143, 
  218.37, 1.033, 0.39, 7.932, 0.041, 0.006, 1.04, "", "", "", "", "", "", "", 
  "", "", "", "", "", "", "", "", "", "", "", "", "", "", 2910., "", "", "", 
  120., 30.56, 2.4206636*^7, 16.955, 15.1, 2.553, 1.378, 926., 44.5, 238.339, 
  2.42, 0.1, 15.4, 8.978, 0.3, 62.42, 0.394}, 
 {"NER", "Africa", "Niger", "2021-05-05", 5286., 0., 8.857, 192., 0., 0.143, 
  218.37, 0., 0.366, 7.932, 0., 0.006, 1.02, "", "", "", "", "", "", "", "", 
  "", "", "", "", "", "", "", "", "", "", "", "", "", 2910., "", "", "", 
  120., 30.56, 2.4206636*^7, 16.955, 15.1, 2.553, 1.378, 926., 44.5, 238.339, 
  2.42, 0.1, 15.4, 8.978, 0.3, 62.42, 0.394}, 
 {"NER", "Africa", "Niger", "2021-05-06", 5286., 0., 8.571, 192., 0., 0.143, 
  218.37, 0., 0.354, 7.932, 0., 0.006, 1.01, "", "", "", "", "", "", "", "", 
  "", "", "", "", "", "", "", "", "", "", "", "", "", 2910., "", "", "", 
  120., 30.56, 2.4206636*^7, 16.955, 15.1, 2.553, 1.378, 926., 44.5, 238.339, 
  2.42, 0.1, 15.4, 8.978, 0.3, 62.42, 0.394}, 
 {"NER", "Africa", "Niger", "2021-05-07", 5310., 24., 11.714, 192., 0., 
  0.143, 219.361, 0.991, 0.484, 7.932, 0., 0.006, 1., "", "", "", "", "", "", 
  "", "", "", "", "", "", "", "", "", "", "", "", "", "", "", 2910., "", "", 
  "", 120., 30.56, 2.4206636*^7, 16.955, 15.1, 2.553, 1.378, 926., 44.5, 
  238.339, 2.42, 0.1, 15.4, 8.978, 0.3, 62.42, 0.394}, 
 {"NER", "Africa", "Niger", "2021-05-08", 5313., 3., 12., 192., 0., 0.143, 
  219.485, 0.124, 0.496, 7.932, 0., 0.006, 0.98, "", "", "", "", "", "", "", 
  "", "", "", "", "", "", "", "", "", "", "", "", "", "", 2910., "", "", "", 
  120., 30.56, 2.4206636*^7, 16.955, 15.1, 2.553, 1.378, 926., 44.5, 238.339, 
  2.42, 0.1, 15.4, 8.978, 0.3, 62.42, 0.394}, 
 {"NER", "Africa", "Niger", "2021-05-09", 5319., 6., 9.714, 192., 0., 0.143, 
  219.733, 0.248, 0.401, 7.932, 0., 0.006, 0.96, "", "", "", "", "", "", "", 
  "", "", "", "", "", "", "", "", "", "", "", "", "", "", 2910., "", "", "", 
  120., 30.56, 2.4206636*^7, 16.955, 15.1, 2.553, 1.378, 926., 44.5, 238.339, 
  2.42, 0.1, 15.4, 8.978, 0.3, 62.42, 0.394}, 
 {"NER", "Africa", "Niger", "2021-05-10", 5322., 3., 8.714, 192., 0., 0.143, 
  219.857, 0.124, 0.36, 7.932, 0., 0.006, 0.95, "", "", "", "", "", "", "", 
  "", "", "", "", "", "", "", "", "", "", "", "", "", "", 2910., "", "", "", 
  120., 30.56, 2.4206636*^7, 16.955, 15.1, 2.553, 1.378, 926., 44.5, 238.339, 
  2.42, 0.1, 15.4, 8.978, 0.3, 62.42, 0.394}, 
 {"NER", "Africa", "Niger", "2021-05-11", 5324., 2., 5.429, 192., 0., 0., 
  219.94, 0.083, 0.224, 7.932, 0., 0., 0.94, "", "", "", "", "", "", "", "", 
  "", "", "", "", "", "", "", "", "", "", "", "", "", 2910., "", "", "", 
  120., 30.56, 2.4206636*^7, 16.955, 15.1, 2.553, 1.378, 926., 44.5, 238.339, 
  2.42, 0.1, 15.4, 8.978, 0.3, 62.42, 0.394}, 
 {"NER", "Africa", "Niger", "2021-05-12", 5325., 1., 5.571, 192., 0., 0., 
  219.981, 0.041, 0.23, 7.932, 0., 0., 0.94, "", "", "", "", "", "", "", "", 
  "", "", "", "", "", "", "", "", "", 74106., 68158., 5948., "", 2910., 0.31, 
  0.28, 0.02, 120., 30.56, 2.4206636*^7, 16.955, 15.1, 2.553, 1.378, 926., 
  44.5, 238.339, 2.42, 0.1, 15.4, 8.978, 0.3, 62.42, 0.394}, 
 {"NER", "Africa", "Niger", "2021-05-13", 5326., 1., 5.714, 192., 0., 0., 
  220.022, 0.041, 0.236, 7.932, 0., 0., 0.93, "", "", "", "", "", "", "", "", 
  "", "", "", "", "", "", "", "", "", "", "", "", "", 3625., "", "", "", 
  150., 30.56, 2.4206636*^7, 16.955, 15.1, 2.553, 1.378, 926., 44.5, 238.339, 
  2.42, 0.1, 15.4, 8.978, 0.3, 62.42, 0.394}, 
 {"NER", "Africa", "Niger", "2021-05-14", 5326., 0., 2.286, 192., 0., 0., 
  220.022, 0., 0.094, 7.932, 0., 0., 0.94, "", "", "", "", "", "", "", "", 
  "", "", "", "", "", "", "", "", "", "", "", "", "", 4341., "", "", "", 
  179., 30.56, 2.4206636*^7, 16.955, 15.1, 2.553, 1.378, 926., 44.5, 238.339, 
  2.42, 0.1, 15.4, 8.978, 0.3, 62.42, 0.394}, 
 {"NER", "Africa", "Niger", "2021-05-15", 5330., 4., 2.429, 192., 0., 0., 
  220.188, 0.165, 0.1, 7.932, 0., 0., 0.95, "", "", "", "", "", "", "", "", 
  "", "", "", "", "", "", "", "", "", "", "", "", "", 5057., "", "", "", 
  209., 30.56, 2.4206636*^7, 16.955, 15.1, 2.553, 1.378, 926., 44.5, 238.339, 
  2.42, 0.1, 15.4, 8.978, 0.3, 62.42, 0.394}, 
 {"NER", "Africa", "Niger", "2021-05-16", 5333., 3., 2., 192., 0., 0., 
  220.311, 0.124, 0.083, 7.932, 0., 0., 0.95, "", "", "", "", "", "", "", "", 
  "", "", "", "", "", "", "", "", "", "", "", "", "", 5773., "", "", "", 
  238., 30.56, 2.4206636*^7, 16.955, 15.1, 2.553, 1.378, 926., 44.5, 238.339, 
  2.42, 0.1, 15.4, 8.978, 0.3, 62.42, 0.394}, 
 {"NER", "Africa", "Niger", "2021-05-17", 5339., 6., 2.429, 192., 0., 0., 
  220.559, 0.248, 0.1, 7.932, 0., 0., 0.97, "", "", "", "", "", "", "", "", 
  "", "", "", "", "", "", "", "", "", "", "", "", "", 6488., "", "", "", 
  268., 30.56, 2.4206636*^7, 16.955, 15.1, 2.553, 1.378, 926., 44.5, 238.339, 
  2.42, 0.1, 15.4, 8.978, 0.3, 62.42, 0.394}, 
 {"NER", "Africa", "Niger", "2021-05-18", 5348., 9., 3.429, 192., 0., 0., 
  220.931, 0.372, 0.142, 7.932, 0., 0., 0.97, "", "", "", "", "", "", "", "", 
  "", "", "", "", "", "", "", "", "", 121626., 115112., 6514., "", 7204., 
  0.5, 0.48, 0.03, 298., 30.56, 2.4206636*^7, 16.955, 15.1, 2.553, 1.378, 
  926., 44.5, 238.339, 2.42, 0.1, 15.4, 8.978, 0.3, 62.42, 0.394}, 
 {"NER", "Africa", "Niger", "2021-05-19", 5356., 8., 4.429, 192., 0., 0., 
  221.262, 0.33, 0.183, 7.932, 0., 0., 0.98, "", "", "", "", "", "", "", "", 
  "", "", "", "", "", "", "", "", "", "", "", "", "", 7465., "", "", "", 
  308., 30.56, 2.4206636*^7, 16.955, 15.1, 2.553, 1.378, 926., 44.5, 238.339, 
  2.42, 0.1, 15.4, 8.978, 0.3, 62.42, 0.394}, 
 {"NER", "Africa", "Niger", "2021-05-20", 5361., 5., 5., 192., 0., 0., 
  221.468, 0.207, 0.207, 7.932, 0., 0., 0.98, "", "", "", "", "", "", "", "", 
  "", "", "", "", "", "", "", "", "", "", "", "", "", 7011., "", "", "", 
  290., 30.56, 2.4206636*^7, 16.955, 15.1, 2.553, 1.378, 926., 44.5, 238.339, 
  2.42, 0.1, 15.4, 8.978, 0.3, 62.42, 0.394}, 
 {"NER", "Africa", "Niger", "2021-05-21", 5364., 3., 5.429, 192., 0., 0., 
  221.592, 0.124, 0.224, 7.932, 0., 0., 0.98, "", "", "", "", "", "", "", "", 
  "", "", "", "", "", "", "", "", "", "", "", "", "", 6556., "", "", "", 
  271., 30.56, 2.4206636*^7, 16.955, 15.1, 2.553, 1.378, 926., 44.5, 238.339, 
  2.42, 0.1, 15.4, 8.978, 0.3, 62.42, 0.394}, 
 {"NER", "Africa", "Niger", "2021-05-22", 5369., 5., 5.571, 192., 0., 0., 
  221.799, 0.207, 0.23, 7.932, 0., 0., 0.98, "", "", "", "", "", "", "", "", 
  "", "", "", "", "", "", "", "", "", "", "", "", "", 6101., "", "", "", 
  252., 30.56, 2.4206636*^7, 16.955, 15.1, 2.553, 1.378, 926., 44.5, 238.339, 
  2.42, 0.1, 15.4, 8.978, 0.3, 62.42, 0.394}, 
 {"NER", "Africa", "Niger", "2021-05-23", 5383., 14., 7.143, 192., 0., 0., 
  222.377, 0.578, 0.295, 7.932, 0., 0., 0.99, "", "", "", "", "", "", "", "", 
  "", "", "", "", "", "", "", "", "", "", "", "", "", 5647., "", "", "", 
  233., 30.56, 2.4206636*^7, 16.955, 15.1, 2.553, 1.378, 926., 44.5, 238.339, 
  2.42, 0.1, 15.4, 8.978, 0.3, 62.42, 0.394}, 
 {"NER", "Africa", "Niger", "2021-05-24", 5383., 0., 6.286, 192., 0., 0., 
  222.377, 0., 0.26, 7.932, 0., 0., 0.98, "", "", "", "", "", "", "", "", "", 
  "", "", "", "", "", "", "", "", "", "", "", "", 5192., "", "", "", 214., 
  30.56, 2.4206636*^7, 16.955, 15.1, 2.553, 1.378, 926., 44.5, 238.339, 2.42, 
  0.1, 15.4, 8.978, 0.3, 62.42, 0.394}, {"NER", "Africa", "Niger", 
  "2021-05-25", 5389., 6., 5.857, 192., 0., 0., 222.625, 0.248, 0.242, 7.932, 
  0., 0., 0.98, "", "", "", "", "", "", "", "", "", "", "", "", "", "", "", 
  "", "", "", "", "", "", 4737., "", "", "", 196., 30.56, 2.4206636*^7, 
  16.955, 15.1, 2.553, 1.378, 926., 44.5, 238.339, 2.42, 0.1, 15.4, 8.978, 
  0.3, 62.42, 0.394}, {"NER", "Africa", "Niger", "2021-05-26", 5398., 9., 6., 
  192., 0., 0., 222.997, 0.372, 0.248, 7.932, 0., 0., 0.98, "", "", "", "", 
  "", "", "", "", "", "", "", "", "", "", "", "", "", 159525., 152582., 
  6943., "", 4737., 0.66, 0.63, 0.03, 196., 30.56, 2.4206636*^7, 16.955, 
  15.1, 2.553, 1.378, 926., 44.5, 238.339, 2.42, 0.1, 15.4, 8.978, 0.3, 
  62.42, 0.394}, {"NER", "Africa", "Niger", "2021-05-27", 5406., 8., 6.429, 
  192., 0., 0., 223.327, 0.33, 0.266, 7.932, 0., 0., 0.97, "", "", "", "", 
  "", "", "", "", "", "", "", "", "", "", "", "", "", "", "", "", "", "", "", 
  "", "", "", 30.56, 2.4206636*^7, 16.955, 15.1, 2.553, 1.378, 926., 44.5, 
  238.339, 2.42, 0.1, 15.4, 8.978, 0.3, 62.42, 0.394}, 
 {"NER", "Africa", "Niger", "2021-05-28", 5406., 0., 6., 192., 0., 0., 
  223.327, 0., 0.248, 7.932, 0., 0., 0.96, "", "", "", "", "", "", "", "", 
  "", "", "", "", "", "", "", "", "", "", "", "", "", "", "", "", "", "", 
  30.56, 2.4206636*^7, 16.955, 15.1, 2.553, 1.378, 926., 44.5, 238.339, 2.42, 
  0.1, 15.4, 8.978, 0.3, 62.42, 0.394}, {"NER", "Africa", "Niger", 
  "2021-05-29", 5410., 4., 5.857, 192., 0., 0., 223.492, 0.165, 0.242, 7.932, 
  0., 0., 0.96, "", "", "", "", "", "", "", "", "", "", "", "", "", "", "", 
  "", "", "", "", "", "", "", "", "", "", "", 30.56, 2.4206636*^7, 16.955, 
  15.1, 2.553, 1.378, 926., 44.5, 238.339, 2.42, 0.1, 15.4, 8.978, 0.3, 
  62.42, 0.394}, {"NER", "Africa", "Niger", "2021-05-30", 5410., 0., 3.857, 
  192., 0., 0., 223.492, 0., 0.159, 7.932, 0., 0., 0.96, "", "", "", "", "", 
  "", "", "", "", "", "", "", "", "", "", "", "", "", "", "", "", "", "", "", 
  "", "", 30.56, 2.4206636*^7, 16.955, 15.1, 2.553, 1.378, 926., 44.5, 
  238.339, 2.42, 0.1, 15.4, 8.978, 0.3, 62.42, 0.394}, 
 {"NER", "Africa", "Niger", "2021-05-31", 5410., 0., 3.857, 192., 0., 0., 
  223.492, 0., 0.159, 7.932, 0., 0., 0.97, "", "", "", "", "", "", "", "", 
  "", "", "", "", "", "", "", "", "", "", "", "", "", "", "", "", "", "", 
  30.56, 2.4206636*^7, 16.955, 15.1, 2.553, 1.378, 926., 44.5, 238.339, 2.42, 
  0.1, 15.4, 8.978, 0.3, 62.42, 0.394}, {"NER", "Africa", "Niger", 
  "2021-06-01", 5410., 0., 3., 192., 0., 0., 223.492, 0., 0.124, 7.932, 0., 
  0., 0.98, "", "", "", "", "", "", "", "", "", "", "", "", "", "", "", "", 
  "", "", "", "", "", "", "", "", "", "", "", 2.4206636*^7, 16.955, 15.1, 
  2.553, 1.378, 926., 44.5, 238.339, 2.42, 0.1, 15.4, 8.978, 0.3, 62.42, 
  0.394}, {"NER", "Africa", "Niger", "2021-06-02", 5415., 5., 2.429, 192., 
  0., 0., 223.699, 0.207, 0.1, 7.932, 0., 0., 0.99, "", "", "", "", "", "", 
  "", "", "", "", "", "", "", "", "", "", "", "", "", "", "", "", "", "", "", 
  "", "", 2.4206636*^7, 16.955, 15.1, 2.553, 1.378, 926., 44.5, 238.339, 
  2.42, 0.1, 15.4, 8.978, 0.3, 62.42, 0.394}, 
 {"NER", "Africa", "Niger", "2021-06-03", 5416., 1., 1.429, 192., 0., 0., 
  223.74, 0.041, 0.059, 7.932, 0., 0., 1.01, "", "", "", "", "", "", "", "", 
  "", "", "", "", "", "", "", "", "", "", "", "", "", "", "", "", "", "", "", 
  2.4206636*^7, 16.955, 15.1, 2.553, 1.378, 926., 44.5, 238.339, 2.42, 0.1, 
  15.4, 8.978, 0.3, 62.42, 0.394}, {"NER", "Africa", "Niger", "2021-06-04", 
  5431., 15., 3.571, 192., 0., 0., 224.36, 0.62, 0.148, 7.932, 0., 0., 1.02, 
  "", "", "", "", "", "", "", "", "", "", "", "", "", "", "", "", "", "", "", 
  "", "", "", "", "", "", "", "", 2.4206636*^7, 16.955, 15.1, 2.553, 1.378, 
  926., 44.5, 238.339, 2.42, 0.1, 15.4, 8.978, 0.3, 62.42, 0.394}, 
 {"NER", "Africa", "Niger", "2021-06-05", 5438., 7., 4., 192., 0., 0., 
  224.649, 0.289, 0.165, 7.932, 0., 0., 1.02, "", "", "", "", "", "", "", "", 
  "", "", "", "", "", "", "", "", "", "", "", "", "", "", "", "", "", "", "", 
  2.4206636*^7, 16.955, 15.1, 2.553, 1.378, 926., 44.5, 238.339, 2.42, 0.1, 
  15.4, 8.978, 0.3, 62.42, 0.394}, {"NER", "Africa", "Niger", "2021-06-06", 
  5439., 1., 4.143, 192., 0., 0., 224.69, 0.041, 0.171, 7.932, 0., 0., 1.02, 
  "", "", "", "", "", "", "", "", "", "", "", "", "", "", "", "", "", "", "", 
  "", "", "", "", "", "", "", "", 2.4206636*^7, 16.955, 15.1, 2.553, 1.378, 
  926., 44.5, 238.339, 2.42, 0.1, 15.4, 8.978, 0.3, 62.42, 0.394}, 
 {"NER", "Africa", "Niger", "2021-06-07", 5439., 0., 4.143, 192., 0., 0., 
  224.69, 0., 0.171, 7.932, 0., 0., "", "", "", "", "", "", "", "", "", "", 
  "", "", "", "", "", "", "", "", "", "", "", "", "", "", "", "", "", "", 
  2.4206636*^7, 16.955, 15.1, 2.553, 1.378, 926., 44.5, 238.339, 2.42, 0.1, 
  15.4, 8.978, 0.3, 62.42, 0.394}, {"NGA", "Africa", "Nigeria", "2020-02-28", 
  1., 1., "", "", "", "", 0.005, 0.005, "", "", "", "", "", "", "", "", "", 
  "", "", "", "", "", "", "", "", "", "", "", "", "", "", "", "", "", "", "", 
  "", "", "", 11.11, 2.06139587*^8, 209.588, 18.1, 2.751, 1.447, 5338.454, 
  "", 181.013, 2.42, 0.6, 10.8, 41.949, "", 54.69, 0.539}, 
 {"NGA", "Africa", "Nigeria", "2020-02-29", 1., 0., "", "", "", "", 0.005, 
  0., "", "", "", "", "", "", "", "", "", "", "", "", "", "", "", "", "", "", 
  "", "", "", "", "", "", "", "", "", "", "", "", "", 11.11, 2.06139587*^8, 
  209.588, 18.1, 2.751, 1.447, 5338.454, "", 181.013, 2.42, 0.6, 10.8, 
  41.949, "", 54.69, 0.539}, {"NGA", "Africa", "Nigeria", "2020-03-01", 1., 
  0., "", "", "", "", 0.005, 0., "", "", "", "", "", "", "", "", "", "", "", 
  "", "", "", "", "", "", "", "", "", "", "", "", "", "", "", "", "", "", "", 
  "", 11.11, 2.06139587*^8, 209.588, 18.1, 2.751, 1.447, 5338.454, "", 
  181.013, 2.42, 0.6, 10.8, 41.949, "", 54.69, 0.539}, 
 {"NGA", "Africa", "Nigeria", "2020-03-02", 1., 0., "", "", "", "", 0.005, 
  0., "", "", "", "", "", "", "", "", "", "", "", "", "", "", "", "", "", "", 
  "", "", "", "", "", "", "", "", "", "", "", "", "", 11.11, 2.06139587*^8, 
  209.588, 18.1, 2.751, 1.447, 5338.454, "", 181.013, 2.42, 0.6, 10.8, 
  41.949, "", 54.69, 0.539}, {"NGA", "Africa", "Nigeria", "2020-03-03", 1., 
  0., "", "", "", "", 0.005, 0., "", "", "", "", "", "", "", "", "", "", "", 
  "", "", "", "", "", "", "", "", "", "", "", "", "", "", "", "", "", "", "", 
  "", 11.11, 2.06139587*^8, 209.588, 18.1, 2.751, 1.447, 5338.454, "", 
  181.013, 2.42, 0.6, 10.8, 41.949, "", 54.69, 0.539}, 
 {"NGA", "Africa", "Nigeria", "2020-03-04", 1., 0., 0.143, "", "", 0., 0.005, 
  0., 0.001, "", "", 0., "", "", "", "", "", "", "", "", "", "", "", "", "", 
  "", "", "", "", "", "", "", "", "", "", "", "", "", "", 11.11, 
  2.06139587*^8, 209.588, 18.1, 2.751, 1.447, 5338.454, "", 181.013, 2.42, 
  0.6, 10.8, 41.949, "", 54.69, 0.539}, {"NGA", "Africa", "Nigeria", 
  "2020-03-05", 1., 0., 0.143, "", "", 0., 0.005, 0., 0.001, "", "", 0., "", 
  "", "", "", "", "", "", "", "", "", "", "", "", "", "", "", "", "", "", "", 
  "", "", "", "", "", "", "", 11.11, 2.06139587*^8, 209.588, 18.1, 2.751, 
  1.447, 5338.454, "", 181.013, 2.42, 0.6, 10.8, 41.949, "", 54.69, 0.539}, 
 {"NGA", "Africa", "Nigeria", "2020-03-06", 1., 0., 0., "", "", 0., 0.005, 
  0., 0., "", "", 0., "", "", "", "", "", "", "", "", "", "", "", "", "", "", 
  "", "", "", "", "", "", "", "", "", "", "", "", "", 11.11, 2.06139587*^8, 
  209.588, 18.1, 2.751, 1.447, 5338.454, "", 181.013, 2.42, 0.6, 10.8, 
  41.949, "", 54.69, 0.539}, {"NGA", "Africa", "Nigeria", "2020-03-07", 1., 
  0., 0., "", "", 0., 0.005, 0., 0., "", "", 0., "", "", "", "", "", "", "", 
  "", "", "", "", "", "", "", "", "", "", "", "", "", "", "", "", "", "", "", 
  "", 11.11, 2.06139587*^8, 209.588, 18.1, 2.751, 1.447, 5338.454, "", 
  181.013, 2.42, 0.6, 10.8, 41.949, "", 54.69, 0.539}, 
 {"NGA", "Africa", "Nigeria", "2020-03-08", 1., 0., 0., "", "", 0., 0.005, 
  0., 0., "", "", 0., "", "", "", "", "", "", "", "", "", "", "", "", "", "", 
  "", "", "", "", "", "", "", "", "", "", "", "", "", 11.11, 2.06139587*^8, 
  209.588, 18.1, 2.751, 1.447, 5338.454, "", 181.013, 2.42, 0.6, 10.8, 
  41.949, "", 54.69, 0.539}, {"NGA", "Africa", "Nigeria", "2020-03-09", 2., 
  1., 0.143, "", "", 0., 0.01, 0.005, 0.001, "", "", 0., "", "", "", "", "", 
  "", "", "", "", "", "", "", "", "", "", "", "", "", "", "", "", "", "", "", 
  "", "", "", 11.11, 2.06139587*^8, 209.588, 18.1, 2.751, 1.447, 5338.454, 
  "", 181.013, 2.42, 0.6, 10.8, 41.949, "", 54.69, 0.539}, 
 {"NGA", "Africa", "Nigeria", "2020-03-10", 2., 0., 0.143, "", "", 0., 0.01, 
  0., 0.001, "", "", 0., "", "", "", "", "", "", "", "", "", "", "", "", "", 
  "", "", "", "", "", "", "", "", "", "", "", "", "", "", 11.11, 
  2.06139587*^8, 209.588, 18.1, 2.751, 1.447, 5338.454, "", 181.013, 2.42, 
  0.6, 10.8, 41.949, "", 54.69, 0.539}, {"NGA", "Africa", "Nigeria", 
  "2020-03-11", 2., 0., 0.143, "", "", 0., 0.01, 0., 0.001, "", "", 0., "", 
  "", "", "", "", "", "", "", "", "", "", "", "", "", "", "", "", "", "", "", 
  "", "", "", "", "", "", "", 11.11, 2.06139587*^8, 209.588, 18.1, 2.751, 
  1.447, 5338.454, "", 181.013, 2.42, 0.6, 10.8, 41.949, "", 54.69, 0.539}, 
 {"NGA", "Africa", "Nigeria", "2020-03-12", 2., 0., 0.143, "", "", 0., 0.01, 
  0., 0.001, "", "", 0., "", "", "", "", "", "", "", "", "", "", "", "", "", 
  "", "", "", "", "", "", "", "", "", "", "", "", "", "", 11.11, 
  2.06139587*^8, 209.588, 18.1, 2.751, 1.447, 5338.454, "", 181.013, 2.42, 
  0.6, 10.8, 41.949, "", 54.69, 0.539}, {"NGA", "Africa", "Nigeria", 
  "2020-03-13", 2., 0., 0.143, "", "", 0., 0.01, 0., 0.001, "", "", 0., "", 
  "", "", "", "", "", "", "", "", "", "", "", "", "", "", "", "", "", "", "", 
  "", "", "", "", "", "", "", 11.11, 2.06139587*^8, 209.588, 18.1, 2.751, 
  1.447, 5338.454, "", 181.013, 2.42, 0.6, 10.8, 41.949, "", 54.69, 0.539}, 
 {"NGA", "Africa", "Nigeria", "2020-03-14", 2., 0., 0.143, "", "", 0., 0.01, 
  0., 0.001, "", "", 0., "", "", "", "", "", "", "", "", "", "", "", "", "", 
  "", "", "", "", "", "", "", "", "", "", "", "", "", "", 11.11, 
  2.06139587*^8, 209.588, 18.1, 2.751, 1.447, 5338.454, "", 181.013, 2.42, 
  0.6, 10.8, 41.949, "", 54.69, 0.539}, {"NGA", "Africa", "Nigeria", 
  "2020-03-15", 2., 0., 0.143, "", "", 0., 0.01, 0., 0.001, "", "", 0., "", 
  "", "", "", "", "", "", "", "", "", "", "", "", "", "", "", "", "", "", "", 
  "", "", "", "", "", "", "", 11.11, 2.06139587*^8, 209.588, 18.1, 2.751, 
  1.447, 5338.454, "", 181.013, 2.42, 0.6, 10.8, 41.949, "", 54.69, 0.539}, 
 {"NGA", "Africa", "Nigeria", "2020-03-16", 2., 0., 0., "", "", 0., 0.01, 0., 
  0., "", "", 0., "", "", "", "", "", "", "", "", "", "", "", "", "", "", "", 
  "", "", "", "", "", "", "", "", "", "", "", "", 11.11, 2.06139587*^8, 
  209.588, 18.1, 2.751, 1.447, 5338.454, "", 181.013, 2.42, 0.6, 10.8, 
  41.949, "", 54.69, 0.539}, {"NGA", "Africa", "Nigeria", "2020-03-17", 3., 
  1., 0.143, "", "", 0., 0.015, 0.005, 0.001, "", "", 0., "", "", "", "", "", 
  "", "", "", "", "", "", "", "", "", "", "", "", "", "", "", "", "", "", "", 
  "", "", "", 11.11, 2.06139587*^8, 209.588, 18.1, 2.751, 1.447, 5338.454, 
  "", 181.013, 2.42, 0.6, 10.8, 41.949, "", 54.69, 0.539}, 
 {"NGA", "Africa", "Nigeria", "2020-03-18", 8., 5., 0.857, "", "", 0., 0.039, 
  0.024, 0.004, "", "", 0., "", "", "", "", "", "", "", "", "", "", "", "", 
  "", "", "", "", "", "", "", "", "", "", "", "", "", "", "", 25.46, 
  2.06139587*^8, 209.588, 18.1, 2.751, 1.447, 5338.454, "", 181.013, 2.42, 
  0.6, 10.8, 41.949, "", 54.69, 0.539}, {"NGA", "Africa", "Nigeria", 
  "2020-03-19", 8., 0., 0.857, "", "", 0., 0.039, 0., 0.004, "", "", 0., "", 
  "", "", "", "", "", "", "", "", "", "", "", "", "", "", "", "", "", "", "", 
  "", "", "", "", "", "", "", 25.46, 2.06139587*^8, 209.588, 18.1, 2.751, 
  1.447, 5338.454, "", 181.013, 2.42, 0.6, 10.8, 41.949, "", 54.69, 0.539}, 
 {"NGA", "Africa", "Nigeria", "2020-03-20", 12., 4., 1.429, "", "", 0., 
  0.058, 0.019, 0.007, "", "", 0., "", "", "", "", "", "", "", "", "", "", 
  "", "", "", "", "", "", "", "", "", "", "", "", "", "", "", "", "", 33.8, 
  2.06139587*^8, 209.588, 18.1, 2.751, 1.447, 5338.454, "", 181.013, 2.42, 
  0.6, 10.8, 41.949, "", 54.69, 0.539}, {"NGA", "Africa", "Nigeria", 
  "2020-03-21", 22., 10., 2.857, "", "", 0., 0.107, 0.049, 0.014, "", "", 0., 
  "", "", "", "", "", "", "", "", "", "", "", "", "", "", "", "", "", "", "", 
  "", "", "", "", "", "", "", "", 33.8, 2.06139587*^8, 209.588, 18.1, 2.751, 
  1.447, 5338.454, "", 181.013, 2.42, 0.6, 10.8, 41.949, "", 54.69, 0.539}, 
 {"NGA", "Africa", "Nigeria", "2020-03-22", 30., 8., 4., "", "", 0., 0.146, 
  0.039, 0.019, "", "", 0., "", "", "", "", "", "", "", "", "", "", "", "", 
  "", "", "", "", "", "", "", "", "", "", "", "", "", "", "", 33.8, 
  2.06139587*^8, 209.588, 18.1, 2.751, 1.447, 5338.454, "", 181.013, 2.42, 
  0.6, 10.8, 41.949, "", 54.69, 0.539}, {"NGA", "Africa", "Nigeria", 
  "2020-03-23", 40., 10., 5.429, 1., 1., 0.143, 0.194, 0.049, 0.026, 0.005, 
  0.005, 0.001, "", "", "", "", "", "", "", "", "", "", "", "", "", "", "", 
  "", "", "", "", "", "", "", "", "", "", "", "", 48.61, 2.06139587*^8, 
  209.588, 18.1, 2.751, 1.447, 5338.454, "", 181.013, 2.42, 0.6, 10.8, 
  41.949, "", 54.69, 0.539}, {"NGA", "Africa", "Nigeria", "2020-03-24", 44., 
  4., 5.857, 1., 0., 0.143, 0.213, 0.019, 0.028, 0.005, 0., 0.001, "", "", 
  "", "", "", "", "", "", "", "", "", "", "", "", "", "", "", "", "", "", "", 
  "", "", "", "", "", "", 48.61, 2.06139587*^8, 209.588, 18.1, 2.751, 1.447, 
  5338.454, "", 181.013, 2.42, 0.6, 10.8, 41.949, "", 54.69, 0.539}, 
 {"NGA", "Africa", "Nigeria", "2020-03-25", 51., 7., 6.143, 1., 0., 0.143, 
  0.247, 0.034, 0.03, 0.005, 0., 0.001, "", "", "", "", "", "", "", "", "", 
  "", "", "", "", "", "", "", "", "", "", "", "", "", "", "", "", "", "", 
  48.61, 2.06139587*^8, 209.588, 18.1, 2.751, 1.447, 5338.454, "", 181.013, 
  2.42, 0.6, 10.8, 41.949, "", 54.69, 0.539}, {"NGA", "Africa", "Nigeria", 
  "2020-03-26", 65., 14., 8.143, 1., 0., 0.143, 0.315, 0.068, 0.04, 0.005, 
  0., 0.001, "", "", "", "", "", "", "", "", "", "", "", "", "", "", "", "", 
  "", "", "", "", "", "", "", "", "", "", "", 52.31, 2.06139587*^8, 209.588, 
  18.1, 2.751, 1.447, 5338.454, "", 181.013, 2.42, 0.6, 10.8, 41.949, "", 
  54.69, 0.539}, {"NGA", "Africa", "Nigeria", "2020-03-27", 70., 5., 8.286, 
  1., 0., 0.143, 0.34, 0.024, 0.04, 0.005, 0., 0.001, "", "", "", "", "", "", 
  "", "", "", "", "", "", "", "", "", "", "", "", "", "", "", "", "", "", "", 
  "", "", 52.31, 2.06139587*^8, 209.588, 18.1, 2.751, 1.447, 5338.454, "", 
  181.013, 2.42, 0.6, 10.8, 41.949, "", 54.69, 0.539}, 
 {"NGA", "Africa", "Nigeria", "2020-03-28", 89., 19., 9.571, 1., 0., 0.143, 
  0.432, 0.092, 0.046, 0.005, 0., 0.001, "", "", "", "", "", "", "", "", "", 
  "", "", "", "", "", "", "", "", "", "", "", "", "", "", "", "", "", "", 
  55.09, 2.06139587*^8, 209.588, 18.1, 2.751, 1.447, 5338.454, "", 181.013, 
  2.42, 0.6, 10.8, 41.949, "", 54.69, 0.539}, {"NGA", "Africa", "Nigeria", 
  "2020-03-29", 111., 22., 11.571, 1., 0., 0.143, 0.538, 0.107, 0.056, 0.005, 
  0., 0.001, "", "", "", "", "", "", "", "", "", "", "", "", "", "", "", "", 
  "", "", "", "", "", "", "", "", "", "", "", 82.87, 2.06139587*^8, 209.588, 
  18.1, 2.751, 1.447, 5338.454, "", 181.013, 2.42, 0.6, 10.8, 41.949, "", 
  54.69, 0.539}, {"NGA", "Africa", "Nigeria", "2020-03-30", 131., 20., 13., 
  2., 1., 0.143, 0.635, 0.097, 0.063, 0.01, 0.005, 0.001, 1.19, "", "", "", 
  "", "", "", "", "", "", "", "", "", "", "", "", "", "", "", "", "", "", "", 
  "", "", "", "", 82.87, 2.06139587*^8, 209.588, 18.1, 2.751, 1.447, 
  5338.454, "", 181.013, 2.42, 0.6, 10.8, 41.949, "", 54.69, 0.539}, 
 {"NGA", "Africa", "Nigeria", "2020-03-31", 135., 4., 13., 2., 0., 0.143, 
  0.655, 0.019, 0.063, 0.01, 0., 0.001, 1.17, "", "", "", "", "", "", "", "", 
  "", "", "", "", "", "", "", "", "", "", "", "", "", "", "", "", "", "", 
  82.87, 2.06139587*^8, 209.588, 18.1, 2.751, 1.447, 5338.454, "", 181.013, 
  2.42, 0.6, 10.8, 41.949, "", 54.69, 0.539}, {"NGA", "Africa", "Nigeria", 
  "2020-04-01", 174., 39., 17.571, 2., 0., 0.143, 0.844, 0.189, 0.085, 0.01, 
  0., 0.001, 1.17, "", "", "", "", "", "", "", "", "", "", "", "", "", "", 
  "", "", "", "", "", "", "", "", "", "", "", "", 82.87, 2.06139587*^8, 
  209.588, 18.1, 2.751, 1.447, 5338.454, "", 181.013, 2.42, 0.6, 10.8, 
  41.949, "", 54.69, 0.539}, {"NGA", "Africa", "Nigeria", "2020-04-02", 184., 
  10., 17., 2., 0., 0.143, 0.893, 0.049, 0.082, 0.01, 0., 0.001, 1.16, "", 
  "", "", "", "", "", "", "", "", "", "", "", "", "", "", "", "", "", "", "", 
  "", "", "", "", "", "", 82.87, 2.06139587*^8, 209.588, 18.1, 2.751, 1.447, 
  5338.454, "", 181.013, 2.42, 0.6, 10.8, 41.949, "", 54.69, 0.539}, 
 {"NGA", "Africa", "Nigeria", "2020-04-03", 210., 26., 20., 4., 2., 0.429, 
  1.019, 0.126, 0.097, 0.019, 0.01, 0.002, 1.16, "", "", "", "", "", "", "", 
  "", "", "", "", "", "", "", "", "", "", "", "", "", "", "", "", "", "", "", 
  82.87, 2.06139587*^8, 209.588, 18.1, 2.751, 1.447, 5338.454, "", 181.013, 
  2.42, 0.6, 10.8, 41.949, "", 54.69, 0.539}, {"NGA", "Africa", "Nigeria", 
  "2020-04-04", 214., 4., 17.857, 4., 0., 0.429, 1.038, 0.019, 0.087, 0.019, 
  0., 0.002, 1.15, "", "", "", "", "", "", "", "", "", "", "", "", "", "", 
  "", "", "", "", "", "", "", "", "", "", "", "", 82.87, 2.06139587*^8, 
  209.588, 18.1, 2.751, 1.447, 5338.454, "", 181.013, 2.42, 0.6, 10.8, 
  41.949, "", 54.69, 0.539}, {"NGA", "Africa", "Nigeria", "2020-04-05", 232., 
  18., 17.286, 5., 1., 0.571, 1.125, 0.087, 0.084, 0.024, 0.005, 0.003, 1.16, 
  "", "", "", "", "", "", "", "", "", "", "", "", "", "", "", "", "", "", "", 
  "", "", "", "", "", "", "", 82.87, 2.06139587*^8, 209.588, 18.1, 2.751, 
  1.447, 5338.454, "", 181.013, 2.42, 0.6, 10.8, 41.949, "", 54.69, 0.539}, 
 {"NGA", "Africa", "Nigeria", "2020-04-06", 238., 6., 15.286, 5., 0., 0.429, 
  1.155, 0.029, 0.074, 0.024, 0., 0.002, 1.17, "", "", "", "", "", "", "", 
  "", "", "", "", "", "", "", "", "", "", "", "", "", "", "", "", "", "", "", 
  82.87, 2.06139587*^8, 209.588, 18.1, 2.751, 1.447, 5338.454, "", 181.013, 
  2.42, 0.6, 10.8, 41.949, "", 54.69, 0.539}, {"NGA", "Africa", "Nigeria", 
  "2020-04-07", 254., 16., 17., 6., 1., 0.571, 1.232, 0.078, 0.082, 0.029, 
  0.005, 0.003, 1.19, "", "", "", "", "", "", "", "", "", "", "", "", "", "", 
  "", "", "", "", "", "", "", "", "", "", "", "", 82.87, 2.06139587*^8, 
  209.588, 18.1, 2.751, 1.447, 5338.454, "", 181.013, 2.42, 0.6, 10.8, 
  41.949, "", 54.69, 0.539}, {"NGA", "Africa", "Nigeria", "2020-04-08", 276., 
  22., 14.571, 6., 0., 0.571, 1.339, 0.107, 0.071, 0.029, 0., 0.003, 1.2, "", 
  "", "", "", "", "", "", "", "", 5000., 0.024, "", "", "", "", "", 
  "samples tested", "", "", "", "", "", "", "", "", "", 82.87, 2.06139587*^8, 
  209.588, 18.1, 2.751, 1.447, 5338.454, "", 181.013, 2.42, 0.6, 10.8, 
  41.949, "", 54.69, 0.539}, {"NGA", "Africa", "Nigeria", "2020-04-09", 288., 
  12., 14.857, 7., 1., 0.714, 1.397, 0.058, 0.072, 0.034, 0.005, 0.003, 1.23, 
  "", "", "", "", "", "", "", "", "", "", "", "", "", "", "", "", 
  "samples tested", "", "", "", "", "", "", "", "", "", 82.87, 2.06139587*^8, 
  209.588, 18.1, 2.751, 1.447, 5338.454, "", 181.013, 2.42, 0.6, 10.8, 
  41.949, "", 54.69, 0.539}, {"NGA", "Africa", "Nigeria", "2020-04-10", 305., 
  17., 13.571, 7., 0., 0.429, 1.48, 0.082, 0.066, 0.034, 0., 0.002, 1.27, "", 
  "", "", "", "", "", "", "", "", "", "", "", "", "", "", "", 
  "samples tested", "", "", "", "", "", "", "", "", "", 82.87, 2.06139587*^8, 
  209.588, 18.1, 2.751, 1.447, 5338.454, "", 181.013, 2.42, 0.6, 10.8, 
  41.949, "", 54.69, 0.539}, {"NGA", "Africa", "Nigeria", "2020-04-11", 318., 
  13., 14.857, 10., 3., 0.857, 1.543, 0.063, 0.072, 0.049, 0.015, 0.004, 
  1.33, "", "", "", "", "", "", "", "", "", "", "", "", "", "", "", "", 
  "samples tested", "", "", "", "", "", "", "", "", "", 82.87, 2.06139587*^8, 
  209.588, 18.1, 2.751, 1.447, 5338.454, "", 181.013, 2.42, 0.6, 10.8, 
  41.949, "", 54.69, 0.539}, {"NGA", "Africa", "Nigeria", "2020-04-12", 323., 
  5., 13., 10., 0., 0.714, 1.567, 0.024, 0.063, 0.049, 0., 0.003, 1.38, "", 
  "", "", "", "", "", "", "", "", "", "", "", "", "", "", "", 
  "samples tested", "", "", "", "", "", "", "", "", "", 82.87, 2.06139587*^8, 
  209.588, 18.1, 2.751, 1.447, 5338.454, "", 181.013, 2.42, 0.6, 10.8, 
  41.949, "", 54.69, 0.539}, {"NGA", "Africa", "Nigeria", "2020-04-13", 343., 
  20., 15., 10., 0., 0.714, 1.664, 0.097, 0.073, 0.049, 0., 0.003, 1.46, "", 
  "", "", "", "", "", "", "", "", "", "", "", "", "", "", "", 
  "samples tested", "", "", "", "", "", "", "", "", "", 82.87, 2.06139587*^8, 
  209.588, 18.1, 2.751, 1.447, 5338.454, "", 181.013, 2.42, 0.6, 10.8, 
  41.949, "", 54.69, 0.539}, {"NGA", "Africa", "Nigeria", "2020-04-14", 373., 
  30., 17., 11., 1., 0.714, 1.809, 0.146, 0.082, 0.053, 0.005, 0.003, 1.53, 
  "", "", "", "", "", "", "", "", "", "", "", "", "", "", "", "", 
  "samples tested", "", "", "", "", "", "", "", "", "", 82.87, 2.06139587*^8, 
  209.588, 18.1, 2.751, 1.447, 5338.454, "", 181.013, 2.42, 0.6, 10.8, 
  41.949, "", 54.69, 0.539}, {"NGA", "Africa", "Nigeria", "2020-04-15", 407., 
  34., 18.714, 12., 1., 0.857, 1.974, 0.165, 0.091, 0.058, 0.005, 0.004, 
  1.58, "", "", "", "", "", "", "", "", "", "", "", "", 206., 0.001, 0.091, 
  11., "samples tested", "", "", "", "", "", "", "", "", "", 82.87, 
  2.06139587*^8, 209.588, 18.1, 2.751, 1.447, 5338.454, "", 181.013, 2.42, 
  0.6, 10.8, 41.949, "", 54.69, 0.539}, {"NGA", "Africa", "Nigeria", 
  "2020-04-16", 442., 35., 22., 13., 1., 0.857, 2.144, 0.17, 0.107, 0.063, 
  0.005, 0.004, 1.65, "", "", "", "", "", "", "", "", "", 6649., 0.032, "", 
  206., 0.001, 0.107, 9.4, "samples tested", "", "", "", "", "", "", "", "", 
  "", 82.87, 2.06139587*^8, 209.588, 18.1, 2.751, 1.447, 5338.454, "", 
  181.013, 2.42, 0.6, 10.8, 41.949, "", 54.69, 0.539}, 
 {"NGA", "Africa", "Nigeria", "2020-04-17", 493., 51., 26.857, 17., 4., 
  1.429, 2.392, 0.247, 0.13, 0.082, 0.019, 0.007, 1.71, "", "", "", "", "", 
  "", "", "", 504., 7153., 0.035, 0.002, 249., 0.001, 0.108, 9.3, 
  "samples tested", "", "", "", "", "", "", "", "", "", 82.87, 2.06139587*^8, 
  209.588, 18.1, 2.751, 1.447, 5338.454, "", 181.013, 2.42, 0.6, 10.8, 
  41.949, "", 54.69, 0.539}, {"NGA", "Africa", "Nigeria", "2020-04-18", 542., 
  49., 32., 19., 2., 1.286, 2.629, 0.238, 0.155, 0.092, 0.01, 0.006, 1.76, 
  "", "", "", "", "", "", "", "", "", "", "", "", 288., 0.001, 0.111, 9., 
  "samples tested", "", "", "", "", "", "", "", "", "", 82.87, 2.06139587*^8, 
  209.588, 18.1, 2.751, 1.447, 5338.454, "", 181.013, 2.42, 0.6, 10.8, 
  41.949, "", 54.69, 0.539}, {"NGA", "Africa", "Nigeria", "2020-04-19", 627., 
  85., 43.429, 21., 2., 1.571, 3.042, 0.412, 0.211, 0.102, 0.01, 0.008, 1.79, 
  "", "", "", "", "", "", "", "", "", "", "", "", 328., 0.002, 0.132, 7.6, 
  "samples tested", "", "", "", "", "", "", "", "", "", 82.87, 2.06139587*^8, 
  209.588, 18.1, 2.751, 1.447, 5338.454, "", 181.013, 2.42, 0.6, 10.8, 
  41.949, "", 54.69, 0.539}, {"NGA", "Africa", "Nigeria", "2020-04-20", 665., 
  38., 46., 22., 1., 1.714, 3.226, 0.184, 0.223, 0.107, 0.005, 0.008, 1.8, 
  "", "", "", "", "", "", "", "", "", "", "", "", 368., 0.002, 0.125, 8., 
  "samples tested", "", "", "", "", "", "", "", "", "", 82.87, 2.06139587*^8, 
  209.588, 18.1, 2.751, 1.447, 5338.454, "", 181.013, 2.42, 0.6, 10.8, 
  41.949, "", 54.69, 0.539}, {"NGA", "Africa", "Nigeria", "2020-04-21", 665., 
  0., 41.714, 22., 0., 1.571, 3.226, 0., 0.202, 0.107, 0., 0.008, 1.82, "", 
  "", "", "", "", "", "", "", "", "", "", "", 408., 0.002, 0.102, 9.8, 
  "samples tested", "", "", "", "", "", "", "", "", "", 82.87, 2.06139587*^8, 
  209.588, 18.1, 2.751, 1.447, 5338.454, "", 181.013, 2.42, 0.6, 10.8, 
  41.949, "", 54.69, 0.539}, {"NGA", "Africa", "Nigeria", "2020-04-22", 873., 
  208., 66.571, 28., 6., 2.286, 4.235, 1.009, 0.323, 0.136, 0.029, 0.011, 
  1.87, "", "", "", "", "", "", "", "", "", "", "", "", 448., 0.002, 0.149, 
  6.7, "samples tested", "", "", "", "", "", "", "", "", "", 82.87, 
  2.06139587*^8, 209.588, 18.1, 2.751, 1.447, 5338.454, "", 181.013, 2.42, 
  0.6, 10.8, 41.949, "", 54.69, 0.539}, {"NGA", "Africa", "Nigeria", 
  "2020-04-23", 981., 108., 77., 31., 3., 2.571, 4.759, 0.524, 0.374, 0.15, 
  0.015, 0.012, 1.83, "", "", "", "", "", "", "", "", "", 10061., 0.049, "", 
  487., 0.002, 0.158, 6.3, "samples tested", "", "", "", "", "", "", "", "", 
  "", 85.65, 2.06139587*^8, 209.588, 18.1, 2.751, 1.447, 5338.454, "", 
  181.013, 2.42, 0.6, 10.8, 41.949, "", 54.69, 0.539}, 
 {"NGA", "Africa", "Nigeria", "2020-04-24", 1095., 114., 86., 32., 1., 2.143, 
  5.312, 0.553, 0.417, 0.155, 0.005, 0.01, 1.79, "", "", "", "", "", "", "", 
  "", "", "", "", "", 477., 0.002, 0.18, 5.5, "samples tested", "", "", "", 
  "", "", "", "", "", "", 85.65, 2.06139587*^8, 209.588, 18.1, 2.751, 1.447, 
  5338.454, "", 181.013, 2.42, 0.6, 10.8, 41.949, "", 54.69, 0.539}, 
 {"NGA", "Africa", "Nigeria", "2020-04-25", 1182., 87., 91.429, 35., 3., 
  2.286, 5.734, 0.422, 0.444, 0.17, 0.015, 0.011, 1.76, "", "", "", "", "", 
  "", "", "", "", 10918., 0.053, "", 469., 0.002, 0.195, 5.1, 
  "samples tested", "", "", "", "", "", "", "", "", "", 85.65, 2.06139587*^8, 
  209.588, 18.1, 2.751, 1.447, 5338.454, "", 181.013, 2.42, 0.6, 10.8, 
  41.949, "", 54.69, 0.539}, {"NGA", "Africa", "Nigeria", "2020-04-26", 
  1273., 91., 92.286, 40., 5., 2.714, 6.175, 0.441, 0.448, 0.194, 0.024, 
  0.013, 1.73, "", "", "", "", "", "", "", "", "", "", "", "", 451., 0.002, 
  0.205, 4.9, "samples tested", "", "", "", "", "", "", "", "", "", 85.65, 
  2.06139587*^8, 209.588, 18.1, 2.751, 1.447, 5338.454, "", 181.013, 2.42, 
  0.6, 10.8, 41.949, "", 54.69, 0.539}, {"NGA", "Africa", "Nigeria", 
  "2020-04-27", 1337., 64., 96., 40., 0., 2.571, 6.486, 0.31, 0.466, 0.194, 
  0., 0.012, 1.71, "", "", "", "", "", "", "", "", "", "", "", "", 434., 
  0.002, 0.221, 4.5, "samples tested", "", "", "", "", "", "", "", "", "", 
  85.65, 2.06139587*^8, 209.588, 18.1, 2.751, 1.447, 5338.454, "", 181.013, 
  2.42, 0.6, 10.8, 41.949, "", 54.69, 0.539}, {"NGA", "Africa", "Nigeria", 
  "2020-04-28", 1532., 195., 123.857, 44., 4., 3.143, 7.432, 0.946, 0.601, 
  0.213, 0.019, 0.015, 1.71, "", "", "", "", "", "", "", "", "", 12004., 
  0.058, "", 416., 0.002, 0.298, 3.4, "samples tested", "", "", "", "", "", 
  "", "", "", "", 85.65, 2.06139587*^8, 209.588, 18.1, 2.751, 1.447, 
  5338.454, "", 181.013, 2.42, 0.6, 10.8, 41.949, "", 54.69, 0.539}, 
 {"NGA", "Africa", "Nigeria", "2020-04-29", 1728., 196., 122.143, 51., 7., 
  3.286, 8.383, 0.951, 0.593, 0.247, 0.034, 0.016, 1.68, "", "", "", "", "", 
  "", "", "", 824., 12828., 0.062, 0.004, 465., 0.002, 0.263, 3.8, 
  "samples tested", "", "", "", "", "", "", "", "", "", 85.65, 2.06139587*^8, 
  209.588, 18.1, 2.751, 1.447, 5338.454, "", 181.013, 2.42, 0.6, 10.8, 
  41.949, "", 54.69, 0.539}, {"NGA", "Africa", "Nigeria", "2020-04-30", 
  1932., 204., 135.857, 58., 7., 3.857, 9.372, 0.99, 0.659, 0.281, 0.034, 
  0.019, 1.65, "", "", "", "", "", "", "", "", "", "", "", "", 605., 0.003, 
  0.225, 4.5, "samples tested", "", "", "", "", "", "", "", "", "", 85.65, 
  2.06139587*^8, 209.588, 18.1, 2.751, 1.447, 5338.454, "", 181.013, 2.42, 
  0.6, 10.8, 41.949, "", 54.69, 0.539}, {"NGA", "Africa", "Nigeria", 
  "2020-05-01", 2170., 238., 153.571, 68., 10., 5.143, 10.527, 1.155, 0.745, 
  0.33, 0.049, 0.025, 1.62, "", "", "", "", "", "", "", "", "", 15759., 
  0.076, "", 753., 0.004, 0.204, 4.9, "samples tested", "", "", "", "", "", 
  "", "", "", "", 85.65, 2.06139587*^8, 209.588, 18.1, 2.751, 1.447, 
  5338.454, "", 181.013, 2.42, 0.6, 10.8, 41.949, "", 54.69, 0.539}, 
 {"NGA", "Africa", "Nigeria", "2020-05-02", 2388., 218., 172.286, 85., 17., 
  7.143, 11.584, 1.058, 0.836, 0.412, 0.082, 0.035, 1.59, "", "", "", "", "", 
  "", "", "", "", "", "", "", 751., 0.004, 0.229, 4.4, "samples tested", "", 
  "", "", "", "", "", "", "", "", 85.65, 2.06139587*^8, 209.588, 18.1, 2.751, 
  1.447, 5338.454, "", 181.013, 2.42, 0.6, 10.8, 41.949, "", 54.69, 0.539}, 
 {"NGA", "Africa", "Nigeria", "2020-05-03", 2558., 170., 183.571, 87., 2., 
  6.714, 12.409, 0.825, 0.891, 0.422, 0.01, 0.033, 1.55, "", "", "", "", "", 
  "", "", "", "", 16588., 0.08, "", 758., 0.004, 0.242, 4.1, 
  "samples tested", "", "", "", "", "", "", "", "", "", 85.65, 2.06139587*^8, 
  209.588, 18.1, 2.751, 1.447, 5338.454, "", 181.013, 2.42, 0.6, 10.8, 
  41.949, "", 54.69, 0.539}, {"NGA", "Africa", "Nigeria", "2020-05-04", 
  2802., 244., 209.286, 93., 6., 7.571, 13.593, 1.184, 1.015, 0.451, 0.029, 
  0.037, 1.51, "", "", "", "", "", "", "", "", 1948., 18536., 0.09, 0.009, 
  985., 0.005, 0.212, 4.7, "samples tested", "", "", "", "", "", "", "", "", 
  "", 84.26, 2.06139587*^8, 209.588, 18.1, 2.751, 1.447, 5338.454, "", 
  181.013, 2.42, 0.6, 10.8, 41.949, "", 54.69, 0.539}, 
 {"NGA", "Africa", "Nigeria", "2020-05-05", 2950., 148., 202.571, 98., 5., 
  7.714, 14.311, 0.718, 0.983, 0.475, 0.024, 0.037, 1.47, "", "", "", "", "", 
  "", "", "", 976., 19512., 0.095, 0.005, 1073., 0.005, 0.189, 5.3, 
  "samples tested", "", "", "", "", "", "", "", "", "", 84.26, 2.06139587*^8, 
  209.588, 18.1, 2.751, 1.447, 5338.454, "", 181.013, 2.42, 0.6, 10.8, 
  41.949, "", 54.69, 0.539}, {"NGA", "Africa", "Nigeria", "2020-05-06", 
  3145., 195., 202.429, 103., 5., 7.429, 15.257, 0.946, 0.982, 0.5, 0.024, 
  0.036, 1.44, "", "", "", "", "", "", "", "", 1696., 21208., 0.103, 0.008, 
  1197., 0.006, 0.169, 5.9, "samples tested", "", "", "", "", "", "", "", "", 
  "", 84.26, 2.06139587*^8, 209.588, 18.1, 2.751, 1.447, 5338.454, "", 
  181.013, 2.42, 0.6, 10.8, 41.949, "", 54.69, 0.539}, 
 {"NGA", "Africa", "Nigeria", "2020-05-07", 3526., 381., 227.714, 107., 4., 
  7., 17.105, 1.848, 1.105, 0.519, 0.019, 0.034, 1.42, "", "", "", "", "", 
  "", "", "", 1284., 22492., 0.109, 0.006, 1171., 0.006, 0.194, 5.1, 
  "samples tested", "", "", "", "", "", "", "", "", "", 84.26, 2.06139587*^8, 
  209.588, 18.1, 2.751, 1.447, 5338.454, "", 181.013, 2.42, 0.6, 10.8, 
  41.949, "", 54.69, 0.539}, {"NGA", "Africa", "Nigeria", "2020-05-08", 
  3912., 386., 248.857, 117., 10., 7., 18.977, 1.873, 1.207, 0.568, 0.049, 
  0.034, 1.39, "", "", "", "", "", "", "", "", 1343., 23835., 0.116, 0.007, 
  1154., 0.006, 0.216, 4.6, "samples tested", "", "", "", "", "", "", "", "", 
  "", 84.26, 2.06139587*^8, 209.588, 18.1, 2.751, 1.447, 5338.454, "", 
  181.013, 2.42, 0.6, 10.8, 41.949, "", 54.69, 0.539}, 
 {"NGA", "Africa", "Nigeria", "2020-05-09", 4151., 239., 251.857, 128., 11., 
  6.143, 20.137, 1.159, 1.222, 0.621, 0.053, 0.03, 1.34, "", "", "", "", "", 
  "", "", "", "", "", "", "", 1249., 0.006, 0.202, 5., "samples tested", "", 
  "", "", "", "", "", "", "", "", 84.26, 2.06139587*^8, 209.588, 18.1, 2.751, 
  1.447, 5338.454, "", 181.013, 2.42, 0.6, 10.8, 41.949, "", 54.69, 0.539}, 
 {"NGA", "Africa", "Nigeria", "2020-05-10", 4399., 248., 263., 143., 15., 8., 
  21.34, 1.203, 1.276, 0.694, 0.073, 0.039, 1.3, "", "", "", "", "", "", "", 
  "", "", "", "", "", 1344., 0.007, 0.196, 5.1, "samples tested", "", "", "", 
  "", "", "", "", "", "", 84.26, 2.06139587*^8, 209.588, 18.1, 2.751, 1.447, 
  5338.454, "", 181.013, 2.42, 0.6, 10.8, 41.949, "", 54.69, 0.539}, 
 {"NGA", "Africa", "Nigeria", "2020-05-11", 4641., 242., 262.714, 150., 7., 
  8.143, 22.514, 1.174, 1.274, 0.728, 0.034, 0.04, 1.26, "", "", "", "", "", 
  "", "", "", "", 27078., 0.131, "", 1220., 0.006, 0.215, 4.6, 
  "samples tested", "", "", "", "", "", "", "", "", "", 84.26, 2.06139587*^8, 
  209.588, 18.1, 2.751, 1.447, 5338.454, "", 181.013, 2.42, 0.6, 10.8, 
  41.949, "", 54.69, 0.539}, {"NGA", "Africa", "Nigeria", "2020-05-12", 
  4787., 146., 262.429, 158., 8., 8.571, 23.222, 0.708, 1.273, 0.766, 0.039, 
  0.042, 1.22, "", "", "", "", "", "", "", "", 1340., 28418., 0.138, 0.007, 
  1272., 0.006, 0.206, 4.8, "samples tested", "", "", "", "", "", "", "", "", 
  "", 84.26, 2.06139587*^8, 209.588, 18.1, 2.751, 1.447, 5338.454, "", 
  181.013, 2.42, 0.6, 10.8, 41.949, "", 54.69, 0.539}, 
 {"NGA", "Africa", "Nigeria", "2020-05-13", 4971., 184., 260.857, 164., 6., 
  8.714, 24.115, 0.893, 1.265, 0.796, 0.029, 0.042, 1.2, "", "", "", "", "", 
  "", "", "", 990., 29408., 0.143, 0.005, 1171., 0.006, 0.223, 4.5, 
  "samples tested", "", "", "", "", "", "", "", "", "", 84.26, 2.06139587*^8, 
  209.588, 18.1, 2.751, 1.447, 5338.454, "", 181.013, 2.42, 0.6, 10.8, 
  41.949, "", 54.69, 0.539}, {"NGA", "Africa", "Nigeria", "2020-05-14", 
  5162., 191., 233.714, 167., 3., 8.571, 25.041, 0.927, 1.134, 0.81, 0.015, 
  0.042, 1.18, "", "", "", "", "", "", "", "", 1249., 30657., 0.149, 0.006, 
  1166., 0.006, 0.2, 5., "samples tested", "", "", "", "", "", "", "", "", 
  "", 84.26, 2.06139587*^8, 209.588, 18.1, 2.751, 1.447, 5338.454, "", 
  181.013, 2.42, 0.6, 10.8, 41.949, "", 54.69, 0.539}, 
 {"NGA", "Africa", "Nigeria", "2020-05-15", 5450., 288., 219.714, 171., 4., 
  7.714, 26.438, 1.397, 1.066, 0.83, 0.019, 0.037, 1.18, "", "", "", "", "", 
  "", "", "", "", "", "", "", 1138., 0.006, 0.193, 5.2, "samples tested", "", 
  "", "", "", "", "", "", "", "", 84.26, 2.06139587*^8, 209.588, 18.1, 2.751, 
  1.447, 5338.454, "", 181.013, 2.42, 0.6, 10.8, 41.949, "", 54.69, 0.539}, 
 {"NGA", "Africa", "Nigeria", "2020-05-16", 5621., 171., 210., 176., 5., 
  6.857, 27.268, 0.83, 1.019, 0.854, 0.024, 0.033, 1.18, "", "", "", "", "", 
  "", "", "", "", 32942., 0.16, "", 1147., 0.006, 0.183, 5.5, 
  "samples tested", "", "", "", "", "", "", "", "", "", 84.26, 2.06139587*^8, 
  209.588, 18.1, 2.751, 1.447, 5338.454, "", 181.013, 2.42, 0.6, 10.8, 
  41.949, "", 54.69, 0.539}, {"NGA", "Africa", "Nigeria", "2020-05-17", 
  5959., 338., 222.857, 182., 6., 5.571, 28.908, 1.64, 1.081, 0.883, 0.029, 
  0.027, 1.19, "", "", "", "", "", "", "", "", 1028., 33970., 0.165, 0.005, 
  1139., 0.006, 0.196, 5.1, "samples tested", "", "", "", "", "", "", "", "", 
  "", 84.26, 2.06139587*^8, 209.588, 18.1, 2.751, 1.447, 5338.454, "", 
  181.013, 2.42, 0.6, 10.8, 41.949, "", 54.69, 0.539}, 
 {"NGA", "Africa", "Nigeria", "2020-05-18", 6175., 216., 219.143, 191., 9., 
  5.857, 29.955, 1.048, 1.063, 0.927, 0.044, 0.028, 1.18, "", "", "", "", "", 
  "", "", "", 1375., 35345., 0.171, 0.007, 1181., 0.006, 0.186, 5.4, 
  "samples tested", "", "", "", "", "", "", "", "", "", 84.26, 2.06139587*^8, 
  209.588, 18.1, 2.751, 1.447, 5338.454, "", 181.013, 2.42, 0.6, 10.8, 
  41.949, "", 54.69, 0.539}, {"NGA", "Africa", "Nigeria", "2020-05-19", 
  6401., 226., 230.571, 192., 1., 4.857, 31.052, 1.096, 1.119, 0.931, 0.005, 
  0.024, 1.17, "", "", "", "", "", "", "", "", 1554., 36899., 0.179, 0.008, 
  1212., 0.006, 0.19, 5.3, "samples tested", "", "", "", "", "", "", "", "", 
  "", 84.26, 2.06139587*^8, 209.588, 18.1, 2.751, 1.447, 5338.454, "", 
  181.013, 2.42, 0.6, 10.8, 41.949, "", 54.69, 0.539}, 
 {"NGA", "Africa", "Nigeria", "2020-05-20", 6677., 276., 243.714, 200., 8., 
  5.143, 32.391, 1.339, 1.182, 0.97, 0.039, 0.025, 1.16, "", "", "", "", "", 
  "", "", "", 1332., 38231., 0.185, 0.006, 1260., 0.006, 0.193, 5.2, 
  "samples tested", "", "", "", "", "", "", "", "", "", 84.26, 2.06139587*^8, 
  209.588, 18.1, 2.751, 1.447, 5338.454, "", 181.013, 2.42, 0.6, 10.8, 
  41.949, "", 54.69, 0.539}, {"NGA", "Africa", "Nigeria", "2020-05-21", 
  7016., 339., 264.857, 211., 11., 6.286, 34.035, 1.645, 1.285, 1.024, 0.053, 
  0.03, 1.16, "", "", "", "", "", "", "", "", "", "", "", "", 1345., 0.007, 
  0.197, 5.1, "samples tested", "", "", "", "", "", "", "", "", "", 84.26, 
  2.06139587*^8, 209.588, 18.1, 2.751, 1.447, 5338.454, "", 181.013, 2.42, 
  0.6, 10.8, 41.949, "", 54.69, 0.539}, {"NGA", "Africa", "Nigeria", 
  "2020-05-22", 7261., 245., 258.714, 221., 10., 7.143, 35.224, 1.189, 1.255, 
  1.072, 0.049, 0.035, 1.16, "", "", "", "", "", "", "", "", "", 41907., 
  0.203, "", 1444., 0.007, 0.179, 5.6, "samples tested", "", "", "", "", "", 
  "", "", "", "", 84.26, 2.06139587*^8, 209.588, 18.1, 2.751, 1.447, 
  5338.454, "", 181.013, 2.42, 0.6, 10.8, 41.949, "", 54.69, 0.539}, 
 {"NGA", "Africa", "Nigeria", "2020-05-23", 7526., 265., 272.143, 221., 0., 
  6.429, 36.509, 1.286, 1.32, 1.072, 0., 0.031, 1.16, "", "", "", "", "", "", 
  "", "", 1421., 43328., 0.21, 0.007, 1484., 0.007, 0.183, 5.5, 
  "samples tested", "", "", "", "", "", "", "", "", "", 84.26, 2.06139587*^8, 
  209.588, 18.1, 2.751, 1.447, 5338.454, "", 181.013, 2.42, 0.6, 10.8, 
  41.949, "", 54.69, 0.539}, {"NGA", "Africa", "Nigeria", "2020-05-24", 
  7839., 313., 268.571, 226., 5., 6.286, 38.028, 1.518, 1.303, 1.096, 0.024, 
  0.03, 1.17, "", "", "", "", "", "", "", "", 1130., 44458., 0.216, 0.005, 
  1498., 0.007, 0.179, 5.6, "samples tested", "", "", "", "", "", "", "", "", 
  "", 84.26, 2.06139587*^8, 209.588, 18.1, 2.751, 1.447, 5338.454, "", 
  181.013, 2.42, 0.6, 10.8, 41.949, "", 54.69, 0.539}, 
 {"NGA", "Africa", "Nigeria", "2020-05-25", 8068., 229., 270.429, 233., 7., 
  6., 39.139, 1.111, 1.312, 1.13, 0.034, 0.029, 1.17, "", "", "", "", "", "", 
  "", "", 1225., 45683., 0.222, 0.006, 1477., 0.007, 0.183, 5.5, 
  "samples tested", "", "", "", "", "", "", "", "", "", 84.26, 2.06139587*^8, 
  209.588, 18.1, 2.751, 1.447, 5338.454, "", 181.013, 2.42, 0.6, 10.8, 
  41.949, "", 54.69, 0.539}, {"NGA", "Africa", "Nigeria", "2020-05-26", 
  8344., 276., 277.571, 249., 16., 8.143, 40.477, 1.339, 1.347, 1.208, 0.078, 
  0.04, 1.17, "", "", "", "", "", "", "", "", 1120., 46803., 0.227, 0.005, 
  1415., 0.007, 0.196, 5.1, "samples tested", "", "", "", "", "", "", "", "", 
  "", 84.26, 2.06139587*^8, 209.588, 18.1, 2.751, 1.447, 5338.454, "", 
  181.013, 2.42, 0.6, 10.8, 41.949, "", 54.69, 0.539}, 
 {"NGA", "Africa", "Nigeria", "2020-05-27", 8733., 389., 293.714, 254., 5., 
  7.714, 42.364, 1.887, 1.425, 1.232, 0.024, 0.037, 1.17, "", "", "", "", "", 
  "", "", "", 1741., 48544., 0.235, 0.008, 1473., 0.007, 0.199, 5., 
  "samples tested", "", "", "", "", "", "", "", "", "", 84.26, 2.06139587*^8, 
  209.588, 18.1, 2.751, 1.447, 5338.454, "", 181.013, 2.42, 0.6, 10.8, 
  41.949, "", 54.69, 0.539}, {"NGA", "Africa", "Nigeria", "2020-05-28", 
  8915., 182., 271.286, 259., 5., 6.857, 43.247, 0.883, 1.316, 1.256, 0.024, 
  0.033, 1.17, "", "", "", "", "", "", "", "", 1422., 49966., 0.242, 0.007, 
  1414., 0.007, 0.192, 5.2, "samples tested", "", "", "", "", "", "", "", "", 
  "", 84.26, 2.06139587*^8, 209.588, 18.1, 2.751, 1.447, 5338.454, "", 
  181.013, 2.42, 0.6, 10.8, 41.949, "", 54.69, 0.539}, 
 {"NGA", "Africa", "Nigeria", "2020-05-29", 9302., 387., 291.571, 261., 2., 
  5.714, 45.125, 1.877, 1.414, 1.266, 0.01, 0.028, 1.19, "", "", "", "", "", 
  "", "", "", 8760., 58726., 0.285, 0.042, 2403., 0.012, 0.121, 8.2, 
  "samples tested", "", "", "", "", "", "", "", "", "", 84.26, 2.06139587*^8, 
  209.588, 18.1, 2.751, 1.447, 5338.454, "", 181.013, 2.42, 0.6, 10.8, 
  41.949, "", 54.69, 0.539}, {"NGA", "Africa", "Nigeria", "2020-05-30", 
  9855., 553., 332.714, 273., 12., 7.429, 47.807, 2.683, 1.614, 1.324, 0.058, 
  0.036, 1.19, "", "", "", "", "", "", "", "", 2099., 60825., 0.295, 0.01, 
  2500., 0.012, 0.133, 7.5, "samples tested", "", "", "", "", "", "", "", "", 
  "", 84.26, 2.06139587*^8, 209.588, 18.1, 2.751, 1.447, 5338.454, "", 
  181.013, 2.42, 0.6, 10.8, 41.949, "", 54.69, 0.539}, 
 {"NGA", "Africa", "Nigeria", "2020-05-31", 10162., 307., 331.857, 287., 14., 
  8.714, 49.297, 1.489, 1.61, 1.392, 0.068, 0.042, 1.19, "", "", "", "", "", 
  "", "", "", "", "", "", "", 2556., 0.012, 0.13, 7.7, "samples tested", "", 
  "", "", "", "", "", "", "", "", 84.26, 2.06139587*^8, 209.588, 18.1, 2.751, 
  1.447, 5338.454, "", 181.013, 2.42, 0.6, 10.8, 41.949, "", 54.69, 0.539}, 
 {"NGA", "Africa", "Nigeria", "2020-06-01", 10578., 416., 358.571, 299., 12., 
  9.429, 51.315, 2.018, 1.739, 1.45, 0.058, 0.046, 1.18, "", "", "", "", "", 
  "", "", "", "", 63882., 0.31, "", 2600., 0.013, 0.138, 7.3, 
  "samples tested", "", "", "", "", "", "", "", "", "", 84.26, 2.06139587*^8, 
  209.588, 18.1, 2.751, 1.447, 5338.454, "", 181.013, 2.42, 0.6, 10.8, 
  41.949, "", 54.69, 0.539}, {"NGA", "Africa", "Nigeria", "2020-06-02", 
  10819., 241., 353.571, 314., 15., 9.286, 52.484, 1.169, 1.715, 1.523, 
  0.073, 0.045, 1.16, "", "", "", "", "", "", "", "", 2003., 65885., 0.32, 
  0.01, 2726., 0.013, 0.13, 7.7, "samples tested", "", "", "", "", "", "", 
  "", "", "", 84.26, 2.06139587*^8, 209.588, 18.1, 2.751, 1.447, 5338.454, 
  "", 181.013, 2.42, 0.6, 10.8, 41.949, "", 54.69, 0.539}, 
 {"NGA", "Africa", "Nigeria", "2020-06-03", 11166., 347., 347.571, 315., 1., 
  8.714, 54.167, 1.683, 1.686, 1.528, 0.005, 0.042, 1.16, "", "", "", "", "", 
  "", "", "", 3916., 69801., 0.339, 0.019, 3037., 0.015, 0.114, 8.7, 
  "samples tested", "", "", "", "", "", "", "", "", "", 84.26, 2.06139587*^8, 
  209.588, 18.1, 2.751, 1.447, 5338.454, "", 181.013, 2.42, 0.6, 10.8, 
  41.949, "", 54.69, 0.539}, {"NGA", "Africa", "Nigeria", "2020-06-04", 
  11516., 350., 371.571, 323., 8., 9.143, 55.865, 1.698, 1.803, 1.567, 0.039, 
  0.044, 1.16, "", "", "", "", "", "", "", "", 1535., 71336., 0.346, 0.007, 
  3053., 0.015, 0.122, 8.2, "samples tested", "", "", "", "", "", "", "", "", 
  "", 84.26, 2.06139587*^8, 209.588, 18.1, 2.751, 1.447, 5338.454, "", 
  181.013, 2.42, 0.6, 10.8, 41.949, "", 54.69, 0.539}, 
 {"NGA", "Africa", "Nigeria", "2020-06-05", 11844., 328., 363.143, 333., 10., 
  10.286, 57.456, 1.591, 1.762, 1.615, 0.049, 0.05, 1.16, "", "", "", "", "", 
  "", "", "", 1728., 73064., 0.354, 0.008, 2048., 0.01, 0.177, 5.6, 
  "samples tested", "", "", "", "", "", "", "", "", "", 84.26, 2.06139587*^8, 
  209.588, 18.1, 2.751, 1.447, 5338.454, "", 181.013, 2.42, 0.6, 10.8, 
  41.949, "", 54.69, 0.539}, {"NGA", "Africa", "Nigeria", "2020-06-06", 
  12233., 389., 339.714, 342., 9., 9.857, 59.343, 1.887, 1.648, 1.659, 0.044, 
  0.048, 1.17, "", "", "", "", "", "", "", "", 1935., 74999., 0.364, 0.009, 
  2025., 0.01, 0.168, 6., "samples tested", "", "", "", "", "", "", "", "", 
  "", 84.26, 2.06139587*^8, 209.588, 18.1, 2.751, 1.447, 5338.454, "", 
  181.013, 2.42, 0.6, 10.8, 41.949, "", 54.69, 0.539}, 
 {"NGA", "Africa", "Nigeria", "2020-06-07", 12486., 253., 332., 354., 12., 
  9.571, 60.571, 1.227, 1.611, 1.717, 0.058, 0.046, 1.18, "", "", "", "", "", 
  "", "", "", 1803., 76802., 0.373, 0.009, 2064., 0.01, 0.161, 6.2, 
  "samples tested", "", "", "", "", "", "", "", "", "", 84.26, 2.06139587*^8, 
  209.588, 18.1, 2.751, 1.447, 5338.454, "", 181.013, 2.42, 0.6, 10.8, 
  41.949, "", 54.69, 0.539}, {"NGA", "Africa", "Nigeria", "2020-06-08", 
  12801., 315., 317.571, 361., 7., 8.857, 62.099, 1.528, 1.541, 1.751, 0.034, 
  0.043, 1.2, "", "", "", "", "", "", "", "", 1442., 78244., 0.38, 0.007, 
  2052., 0.01, 0.155, 6.5, "samples tested", "", "", "", "", "", "", "", "", 
  "", 84.26, 2.06139587*^8, 209.588, 18.1, 2.751, 1.447, 5338.454, "", 
  181.013, 2.42, 0.6, 10.8, 41.949, "", 54.69, 0.539}, 
 {"NGA", "Africa", "Nigeria", "2020-06-09", 13464., 663., 377.857, 365., 4., 
  7.286, 65.315, 3.216, 1.833, 1.771, 0.019, 0.035, 1.22, "", "", "", "", "", 
  "", "", "", 1704., 79948., 0.388, 0.008, 2009., 0.01, 0.188, 5.3, 
  "samples tested", "", "", "", "", "", "", "", "", "", 84.26, 2.06139587*^8, 
  209.588, 18.1, 2.751, 1.447, 5338.454, "", 181.013, 2.42, 0.6, 10.8, 
  41.949, "", 54.69, 0.539}, {"NGA", "Africa", "Nigeria", "2020-06-10", 
  13873., 409., 386.714, 382., 17., 9.571, 67.299, 1.984, 1.876, 1.853, 
  0.082, 0.046, 1.22, "", "", "", "", "", "", "", "", 2987., 82935., 0.402, 
  0.014, 1876., 0.009, 0.206, 4.9, "samples tested", "", "", "", "", "", "", 
  "", "", "", 84.26, 2.06139587*^8, 209.588, 18.1, 2.751, 1.447, 5338.454, 
  "", 181.013, 2.42, 0.6, 10.8, 41.949, "", 54.69, 0.539}, 
 {"NGA", "Africa", "Nigeria", "2020-06-11", 14554., 681., 434., 387., 5., 
  9.143, 70.603, 3.304, 2.105, 1.877, 0.024, 0.044, 1.23, "", "", "", "", "", 
  "", "", "", 2440., 85375., 0.414, 0.012, 2006., 0.01, 0.216, 4.6, 
  "samples tested", "", "", "", "", "", "", "", "", "", 84.26, 2.06139587*^8, 
  209.588, 18.1, 2.751, 1.447, 5338.454, "", 181.013, 2.42, 0.6, 10.8, 
  41.949, "", 54.69, 0.539}, {"NGA", "Africa", "Nigeria", "2020-06-12", 
  15181., 627., 476.714, 399., 12., 9.429, 73.644, 3.042, 2.313, 1.936, 
  0.058, 0.046, 1.22, "", "", "", "", "", "", "", "", "", "", "", "", 2122., 
  0.01, 0.225, 4.5, "samples tested", "", "", "", "", "", "", "", "", "", 
  84.26, 2.06139587*^8, 209.588, 18.1, 2.751, 1.447, 5338.454, "", 181.013, 
  2.42, 0.6, 10.8, 41.949, "", 54.69, 0.539}, {"NGA", "Africa", "Nigeria", 
  "2020-06-13", 15682., 501., 492.714, 407., 8., 9.286, 76.075, 2.43, 2.39, 
  1.974, 0.039, 0.045, 1.21, "", "", "", "", "", "", "", "", "", 90464., 
  0.439, "", 2209., 0.011, 0.223, 4.5, "samples tested", "", "", "", "", "", 
  "", "", "", "", 84.26, 2.06139587*^8, 209.588, 18.1, 2.751, 1.447, 
  5338.454, "", 181.013, 2.42, 0.6, 10.8, 41.949, "", 54.69, 0.539}, 
 {"NGA", "Africa", "Nigeria", "2020-06-14", 16085., 403., 514.143, 420., 13., 
  9.429, 78.03, 1.955, 2.494, 2.037, 0.063, 0.046, 1.2, "", "", "", "", "", 
  "", "", "", 2460., 92924., 0.451, 0.012, 2303., 0.011, 0.223, 4.5, 
  "samples tested", "", "", "", "", "", "", "", "", "", 84.26, 2.06139587*^8, 
  209.588, 18.1, 2.751, 1.447, 5338.454, "", 181.013, 2.42, 0.6, 10.8, 
  41.949, "", 54.69, 0.539}, {"NGA", "Africa", "Nigeria", "2020-06-15", 
  16658., 573., 551., 424., 4., 9., 80.809, 2.78, 2.673, 2.057, 0.019, 0.044, 
  1.19, "", "", "", "", "", "", "", "", 1399., 94323., 0.458, 0.007, 2297., 
  0.011, 0.24, 4.2, "samples tested", "", "", "", "", "", "", "", "", "", 
  84.26, 2.06139587*^8, 209.588, 18.1, 2.751, 1.447, 5338.454, "", 181.013, 
  2.42, 0.6, 10.8, 41.949, "", 54.69, 0.539}, {"NGA", "Africa", "Nigeria", 
  "2020-06-16", 17148., 490., 526.286, 455., 31., 12.857, 83.186, 2.377, 
  2.553, 2.207, 0.15, 0.062, 1.18, "", "", "", "", "", "", "", "", 2079., 
  96402., 0.468, 0.01, 2351., 0.011, 0.224, 4.5, "samples tested", "", "", 
  "", "", "", "", "", "", "", 80.09, 2.06139587*^8, 209.588, 18.1, 2.751, 
  1.447, 5338.454, "", 181.013, 2.42, 0.6, 10.8, 41.949, "", 54.69, 0.539}, 
 {"NGA", "Africa", "Nigeria", "2020-06-17", 17735., 587., 551.714, 469., 14., 
  12.429, 86.034, 2.848, 2.676, 2.275, 0.068, 0.06, 1.18, "", "", "", "", "", 
  "", "", "", "", "", "", "", 2610., 0.013, 0.211, 4.7, "samples tested", "", 
  "", "", "", "", "", "", "", "", 80.09, 2.06139587*^8, 209.588, 18.1, 2.751, 
  1.447, 5338.454, "", 181.013, 2.42, 0.6, 10.8, 41.949, "", 54.69, 0.539}, 
 {"NGA", "Africa", "Nigeria", "2020-06-18", 18480., 745., 560.857, 475., 6., 
  12.571, 89.648, 3.614, 2.721, 2.304, 0.029, 0.061, 1.17, "", "", "", "", 
  "", "", "", "", "", 106006., 0.514, "", 2947., 0.014, 0.19, 5.3, 
  "samples tested", "", "", "", "", "", "", "", "", "", 80.09, 2.06139587*^8, 
  209.588, 18.1, 2.751, 1.447, 5338.454, "", 181.013, 2.42, 0.6, 10.8, 
  41.949, "", 54.69, 0.539}, {"NGA", "Africa", "Nigeria", "2020-06-19", 
  19147., 667., 566.571, 487., 12., 12.571, 92.884, 3.236, 2.748, 2.362, 
  0.058, 0.061, 1.16, "", "", "", "", "", "", "", "", 2542., 108548., 0.527, 
  0.012, 2947., 0.014, 0.192, 5.2, "samples tested", "", "", "", "", "", "", 
  "", "", "", 80.09, 2.06139587*^8, 209.588, 18.1, 2.751, 1.447, 5338.454, 
  "", 181.013, 2.42, 0.6, 10.8, 41.949, "", 54.69, 0.539}, 
 {"NGA", "Africa", "Nigeria", "2020-06-20", 19808., 661., 589.429, 506., 19., 
  14.143, 96.09, 3.207, 2.859, 2.455, 0.092, 0.069, 1.14, "", "", "", "", "", 
  "", "", "", 2504., 111052., 0.539, 0.012, 2941., 0.014, 0.2, 5., 
  "samples tested", "", "", "", "", "", "", "", "", "", 80.09, 2.06139587*^8, 
  209.588, 18.1, 2.751, 1.447, 5338.454, "", 181.013, 2.42, 0.6, 10.8, 
  41.949, "", 54.69, 0.539}, {"NGA", "Africa", "Nigeria", "2020-06-21", 
  20244., 436., 594.143, 518., 12., 14., 98.205, 2.115, 2.882, 2.513, 0.058, 
  0.068, 1.13, "", "", "", "", "", "", "", "", 2523., 113575., 0.551, 0.012, 
  2950., 0.014, 0.201, 5., "samples tested", "", "", "", "", "", "", "", "", 
  "", 80.09, 2.06139587*^8, 209.588, 18.1, 2.751, 1.447, 5338.454, "", 
  181.013, 2.42, 0.6, 10.8, 41.949, "", 54.69, 0.539}, 
 {"NGA", "Africa", "Nigeria", "2020-06-22", 20919., 675., 608.714, 525., 7., 
  14.429, 101.48, 3.274, 2.953, 2.547, 0.034, 0.07, 1.12, "", "", "", "", "", 
  "", "", "", 2185., 115760., 0.562, 0.011, 3062., 0.015, 0.199, 5., 
  "samples tested", "", "", "", "", "", "", "", "", "", 80.09, 2.06139587*^8, 
  209.588, 18.1, 2.751, 1.447, 5338.454, "", 181.013, 2.42, 0.6, 10.8, 
  41.949, "", 54.69, 0.539}, {"NGA", "Africa", "Nigeria", "2020-06-23", 
  21371., 452., 603.286, 533., 8., 11.143, 103.672, 2.193, 2.927, 2.586, 
  0.039, 0.054, 1.1, "", "", "", "", "", "", "", "", 1809., 117569., 0.57, 
  0.009, 3024., 0.015, 0.199, 5., "samples tested", "", "", "", "", "", "", 
  "", "", "", 80.09, 2.06139587*^8, 209.588, 18.1, 2.751, 1.447, 5338.454, 
  "", 181.013, 2.42, 0.6, 10.8, 41.949, "", 54.69, 0.539}, 
 {"NGA", "Africa", "Nigeria", "2020-06-24", 22020., 649., 612.143, 542., 9., 
  10.429, 106.821, 3.148, 2.97, 2.629, 0.044, 0.051, 1.1, "", "", "", "", "", 
  "", "", "", 2539., 120108., 0.583, 0.012, 2701., 0.013, 0.227, 4.4, 
  "samples tested", "", "", "", "", "", "", "", "", "", 80.09, 2.06139587*^8, 
  209.588, 18.1, 2.751, 1.447, 5338.454, "", 181.013, 2.42, 0.6, 10.8, 
  41.949, "", 54.69, 0.539}, {"NGA", "Africa", "Nigeria", "2020-06-25", 
  22614., 594., 590.571, 549., 7., 10.571, 109.702, 2.882, 2.865, 2.663, 
  0.034, 0.051, 1.09, "", "", "", "", "", "", "", "", 2047., 122155., 0.593, 
  0.01, 2307., 0.011, 0.256, 3.9, "samples tested", "", "", "", "", "", "", 
  "", "", "", 80.09, 2.06139587*^8, 209.588, 18.1, 2.751, 1.447, 5338.454, 
  "", 181.013, 2.42, 0.6, 10.8, 41.949, "", 54.69, 0.539}, 
 {"NGA", "Africa", "Nigeria", "2020-06-26", 23298., 684., 593., 554., 5., 
  9.571, 113.021, 3.318, 2.877, 2.687, 0.024, 0.046, 1.08, "", "", "", "", 
  "", "", "", "", "", "", "", "", 2301., 0.011, 0.258, 3.9, "samples tested", 
  "", "", "", "", "", "", "", "", "", 80.09, 2.06139587*^8, 209.588, 18.1, 
  2.751, 1.447, 5338.454, "", 181.013, 2.42, 0.6, 10.8, 41.949, "", 54.69, 
  0.539}, {"NGA", "Africa", "Nigeria", "2020-06-27", 24077., 779., 609.857, 
  558., 4., 7.429, 116.799, 3.779, 2.958, 2.707, 0.019, 0.036, 1.07, "", "", 
  "", "", "", "", "", "", "", 127158., 0.617, "", 2301., 0.011, 0.265, 3.8, 
  "samples tested", "", "", "", "", "", "", "", "", "", 80.09, 2.06139587*^8, 
  209.588, 18.1, 2.751, 1.447, 5338.454, "", 181.013, 2.42, 0.6, 10.8, 
  41.949, "", 54.69, 0.539}, {"NGA", "Africa", "Nigeria", "2020-06-28", 
  24567., 490., 617.571, 565., 7., 6.714, 119.177, 2.377, 2.996, 2.741, 
  0.034, 0.033, 1.06, "", "", "", "", "", "", "", "", 3006., 130164., 0.631, 
  0.015, 2370., 0.011, 0.261, 3.8, "samples tested", "", "", "", "", "", "", 
  "", "", "", 80.09, 2.06139587*^8, 209.588, 18.1, 2.751, 1.447, 5338.454, 
  "", 181.013, 2.42, 0.6, 10.8, 41.949, "", 54.69, 0.539}, 
 {"NGA", "Africa", "Nigeria", "2020-06-29", 25133., 566., 602., 573., 8., 
  6.857, 121.922, 2.746, 2.92, 2.78, 0.039, 0.033, 1.05, "", "", "", "", "", 
  "", "", "", 2140., 132304., 0.642, 0.01, 2363., 0.011, 0.255, 3.9, 
  "samples tested", "", "", "", "", "", "", "", "", "", 80.09, 2.06139587*^8, 
  209.588, 18.1, 2.751, 1.447, 5338.454, "", 181.013, 2.42, 0.6, 10.8, 
  41.949, "", 54.69, 0.539}, {"NGA", "Africa", "Nigeria", "2020-06-30", 
  25694., 561., 617.571, 590., 17., 8.143, 124.644, 2.721, 2.996, 2.862, 
  0.082, 0.04, 1.04, "", "", "", "", "", "", "", "", 1953., 134257., 0.651, 
  0.009, 2384., 0.012, 0.259, 3.9, "samples tested", "", "", "", "", "", "", 
  "", "", "", 80.09, 2.06139587*^8, 209.588, 18.1, 2.751, 1.447, 5338.454, 
  "", 181.013, 2.42, 0.6, 10.8, 41.949, "", 54.69, 0.539}, 
 {"NGA", "Africa", "Nigeria", "2020-07-01", 26484., 790., 637.714, 603., 13., 
  8.714, 128.476, 3.832, 3.094, 2.925, 0.063, 0.042, 1.03, "", "", "", "", 
  "", "", "", "", 4205., 138462., 0.672, 0.02, 2622., 0.013, 0.243, 4.1, 
  "samples tested", "", "", "", "", "", "", "", "", "", 71.76, 2.06139587*^8, 
  209.588, 18.1, 2.751, 1.447, 5338.454, "", 181.013, 2.42, 0.6, 10.8, 
  41.949, "", 54.69, 0.539}, {"NGA", "Africa", "Nigeria", "2020-07-02", 
  27110., 626., 642.286, 616., 13., 9.571, 131.513, 3.037, 3.116, 2.988, 
  0.063, 0.046, 1.02, "", "", "", "", "", "", "", "", 3063., 141525., 0.687, 
  0.015, 2767., 0.013, 0.232, 4.3, "samples tested", "", "", "", "", "", "", 
  "", "", "", 71.76, 2.06139587*^8, 209.588, 18.1, 2.751, 1.447, 5338.454, 
  "", 181.013, 2.42, 0.6, 10.8, 41.949, "", 54.69, 0.539}, 
 {"NGA", "Africa", "Nigeria", "2020-07-03", 27564., 454., 609.429, 628., 12., 
  10.571, 133.715, 2.202, 2.956, 3.046, 0.058, 0.051, 1.01, "", "", "", "", 
  "", "", "", "", 3308., 144833., 0.703, 0.016, 2882., 0.014, 0.211, 4.7, 
  "samples tested", "", "", "", "", "", "", "", "", "", 71.76, 2.06139587*^8, 
  209.588, 18.1, 2.751, 1.447, 5338.454, "", 181.013, 2.42, 0.6, 10.8, 
  41.949, "", 54.69, 0.539}, {"NGA", "Africa", "Nigeria", "2020-07-04", 
  28167., 603., 584.286, 634., 6., 10.857, 136.64, 2.925, 2.834, 3.076, 
  0.029, 0.053, 1., "", "", "", "", "", "", "", "", 3355., 148188., 0.719, 
  0.016, 3004., 0.015, 0.195, 5.1, "samples tested", "", "", "", "", "", "", 
  "", "", "", 71.76, 2.06139587*^8, 209.588, 18.1, 2.751, 1.447, 5338.454, 
  "", 181.013, 2.42, 0.6, 10.8, 41.949, "", 54.69, 0.539}, 
 {"NGA", "Africa", "Nigeria", "2020-07-05", 28711., 544., 592., 645., 11., 
  11.429, 139.279, 2.639, 2.872, 3.129, 0.053, 0.055, 1., "", "", "", "", "", 
  "", "", "", 2933., 151121., 0.733, 0.014, 2994., 0.015, 0.198, 5.1, 
  "samples tested", "", "", "", "", "", "", "", "", "", 71.76, 2.06139587*^8, 
  209.588, 18.1, 2.751, 1.447, 5338.454, "", 181.013, 2.42, 0.6, 10.8, 
  41.949, "", 54.69, 0.539}, {"NGA", "Africa", "Nigeria", "2020-07-06", 
  29286., 575., 593.286, 654., 9., 11.571, 142.069, 2.789, 2.878, 3.173, 
  0.044, 0.056, 0.99, "", "", "", "", "", "", "", "", 1831., 152952., 0.742, 
  0.009, 2950., 0.014, 0.201, 5., "samples tested", "", "", "", "", "", "", 
  "", "", "", 71.76, 2.06139587*^8, 209.588, 18.1, 2.751, 1.447, 5338.454, 
  "", 181.013, 2.42, 0.6, 10.8, 41.949, "", 54.69, 0.539}, 
 {"NGA", "Africa", "Nigeria", "2020-07-07", 29789., 503., 585., 669., 15., 
  11.286, 144.509, 2.44, 2.838, 3.245, 0.073, 0.055, 0.99, "", "", "", "", 
  "", "", "", "", "", "", "", "", 3862., 0.019, 0.151, 6.6, "samples tested", 
  "", "", "", "", "", "", "", "", "", 71.76, 2.06139587*^8, 209.588, 18.1, 
  2.751, 1.447, 5338.454, "", 181.013, 2.42, 0.6, 10.8, 41.949, "", 54.69, 
  0.539}, {"NGA", "Africa", "Nigeria", "2020-07-08", 30249., 460., 537.857, 
  684., 15., 11.571, 146.74, 2.231, 2.609, 3.318, 0.073, 0.056, 0.98, "", "", 
  "", "", "", "", "", "", "", 169629., 0.823, "", 4452., 0.022, 0.121, 8.3, 
  "samples tested", "", "", "", "", "", "", "", "", "", 71.76, 2.06139587*^8, 
  209.588, 18.1, 2.751, 1.447, 5338.454, "", 181.013, 2.42, 0.6, 10.8, 
  41.949, "", 54.69, 0.539}, {"NGA", "Africa", "Nigeria", "2020-07-09", 
  30748., 499., 519.714, 689., 5., 10.429, 149.161, 2.421, 2.521, 3.342, 
  0.024, 0.051, 0.99, "", "", "", "", "", "", "", "", 2302., 171931., 0.834, 
  0.011, 4344., 0.021, 0.12, 8.4, "samples tested", "", "", "", "", "", "", 
  "", "", "", 71.76, 2.06139587*^8, 209.588, 18.1, 2.751, 1.447, 5338.454, 
  "", 181.013, 2.42, 0.6, 10.8, 41.949, "", 54.69, 0.539}, 
 {"NGA", "Africa", "Nigeria", "2020-07-10", 31323., 575., 537., 709., 20., 
  11.571, 151.95, 2.789, 2.605, 3.439, 0.097, 0.056, 0.99, "", "", "", "", 
  "", "", "", "", 3725., 175656., 0.852, 0.018, 4403., 0.021, 0.122, 8.2, 
  "samples tested", "", "", "", "", "", "", "", "", "", 71.76, 2.06139587*^8, 
  209.588, 18.1, 2.751, 1.447, 5338.454, "", 181.013, 2.42, 0.6, 10.8, 
  41.949, "", 54.69, 0.539}, {"NGA", "Africa", "Nigeria", "2020-07-11", 
  31987., 664., 545.714, 724., 15., 12.857, 155.172, 3.221, 2.647, 3.512, 
  0.073, 0.062, 1., "", "", "", "", "", "", "", "", 2609., 178265., 0.865, 
  0.013, 4297., 0.021, 0.127, 7.9, "samples tested", "", "", "", "", "", "", 
  "", "", "", 71.76, 2.06139587*^8, 209.588, 18.1, 2.751, 1.447, 5338.454, 
  "", 181.013, 2.42, 0.6, 10.8, 41.949, "", 54.69, 0.539}, 
 {"NGA", "Africa", "Nigeria", "2020-07-12", 32558., 571., 549.571, 740., 16., 
  13.571, 157.942, 2.77, 2.666, 3.59, 0.078, 0.066, 1., "", "", "", "", "", 
  "", "", "", 2983., 181248., 0.879, 0.014, 4304., 0.021, 0.128, 7.8, 
  "samples tested", "", "", "", "", "", "", "", "", "", 71.76, 2.06139587*^8, 
  209.588, 18.1, 2.751, 1.447, 5338.454, "", 181.013, 2.42, 0.6, 10.8, 
  41.949, "", 54.69, 0.539}, {"NGA", "Africa", "Nigeria", "2020-07-13", 
  33153., 595., 552.429, 744., 4., 12.857, 160.828, 2.886, 2.68, 3.609, 
  0.019, 0.062, 1., "", "", "", "", "", "", "", "", 2046., 183294., 0.889, 
  0.01, 4335., 0.021, 0.127, 7.8, "samples tested", "", "", "", "", "", "", 
  "", "", "", 71.76, 2.06139587*^8, 209.588, 18.1, 2.751, 1.447, 5338.454, 
  "", 181.013, 2.42, 0.6, 10.8, 41.949, "", 54.69, 0.539}, 
 {"NGA", "Africa", "Nigeria", "2020-07-14", 33616., 463., 546.714, 754., 10., 
  12.143, 163.074, 2.246, 2.652, 3.658, 0.049, 0.059, 1., "", "", "", "", "", 
  "", "", "", "", "", "", "", 4266., 0.021, 0.128, 7.8, "samples tested", "", 
  "", "", "", "", "", "", "", "", 71.76, 2.06139587*^8, 209.588, 18.1, 2.751, 
  1.447, 5338.454, "", 181.013, 2.42, 0.6, 10.8, 41.949, "", 54.69, 0.539}, 
 {"NGA", "Africa", "Nigeria", "2020-07-15", 34259., 643., 572.857, 760., 6., 
  10.857, 166.193, 3.119, 2.779, 3.687, 0.029, 0.053, 1., "", "", "", "", "", 
  "", "", "", "", 199016., 0.965, "", 4198., 0.02, 0.136, 7.3, 
  "samples tested", "", "", "", "", "", "", "", "", "", 71.76, 2.06139587*^8, 
  209.588, 18.1, 2.751, 1.447, 5338.454, "", 181.013, 2.42, 0.6, 10.8, 
  41.949, "", 54.69, 0.539}, {"NGA", "Africa", "Nigeria", "2020-07-16", 
  34854., 595., 586.571, 769., 9., 11.429, 169.08, 2.886, 2.846, 3.73, 0.044, 
  0.055, 0.99, "", "", "", "", "", "", "", "", 3081., 202097., 0.98, 0.015, 
  4309., 0.021, 0.136, 7.3, "samples tested", "", "", "", "", "", "", "", "", 
  "", 71.76, 2.06139587*^8, 209.588, 18.1, 2.751, 1.447, 5338.454, "", 
  181.013, 2.42, 0.6, 10.8, 41.949, "", 54.69, 0.539}, 
 {"NGA", "Africa", "Nigeria", "2020-07-17", 35454., 600., 590.143, 772., 3., 
  9., 171.99, 2.911, 2.863, 3.745, 0.015, 0.044, 0.99, "", "", "", "", "", 
  "", "", "", 4325., 206422., 1.001, 0.021, 4395., 0.021, 0.134, 7.4, 
  "samples tested", "", "", "", "", "", "", "", "", "", 71.76, 2.06139587*^8, 
  209.588, 18.1, 2.751, 1.447, 5338.454, "", 181.013, 2.42, 0.6, 10.8, 
  41.949, "", 54.69, 0.539}, {"NGA", "Africa", "Nigeria", "2020-07-18", 
  36107., 653., 588.571, 778., 6., 7.714, 175.158, 3.168, 2.855, 3.774, 
  0.029, 0.037, 0.99, "", "", "", "", "", "", "", "", 3024., 209446., 1.016, 
  0.015, 4454., 0.022, 0.132, 7.6, "samples tested", "", "", "", "", "", "", 
  "", "", "", 71.76, 2.06139587*^8, 209.588, 18.1, 2.751, 1.447, 5338.454, 
  "", 181.013, 2.42, 0.6, 10.8, 41.949, "", 54.69, 0.539}, 
 {"NGA", "Africa", "Nigeria", "2020-07-19", 36663., 556., 586.429, 789., 11., 
  7., 177.855, 2.697, 2.845, 3.828, 0.053, 0.034, 0.99, "", "", "", "", "", 
  "", "", "", 2755., 212201., 1.029, 0.013, 4422., 0.021, 0.133, 7.5, 
  "samples tested", "", "", "", "", "", "", "", "", "", 71.76, 2.06139587*^8, 
  209.588, 18.1, 2.751, 1.447, 5338.454, "", 181.013, 2.42, 0.6, 10.8, 
  41.949, "", 54.69, 0.539}, {"NGA", "Africa", "Nigeria", "2020-07-20", 
  37225., 562., 581.714, 801., 12., 8.143, 180.582, 2.726, 2.822, 3.886, 
  0.058, 0.04, 0.98, "", "", "", "", "", "", "", "", "", "", "", "", 4560., 
  0.022, 0.128, 7.8, "samples tested", "", "", "", "", "", "", "", "", "", 
  71.76, 2.06139587*^8, 209.588, 18.1, 2.751, 1.447, 5338.454, "", 181.013, 
  2.42, 0.6, 10.8, 41.949, "", 54.69, 0.539}, {"NGA", "Africa", "Nigeria", 
  "2020-07-21", 37801., 576., 597.857, 805., 4., 7.286, 183.376, 2.794, 2.9, 
  3.905, 0.019, 0.035, 0.97, "", "", "", "", "", "", "", "", "", 218223., 
  1.059, "", 3867., 0.019, 0.155, 6.5, "samples tested", "", "", "", "", "", 
  "", "", "", "", 71.76, 2.06139587*^8, 209.588, 18.1, 2.751, 1.447, 
  5338.454, "", 181.013, 2.42, 0.6, 10.8, 41.949, "", 54.69, 0.539}, 
 {"NGA", "Africa", "Nigeria", "2020-07-22", 38344., 543., 583.571, 813., 8., 
  7.571, 186.01, 2.634, 2.831, 3.944, 0.039, 0.037, 0.96, "", "", "", "", "", 
  "", "", "", 29602., 247825., 1.202, 0.144, 6973., 0.034, 0.084, 11.9, 
  "samples tested", "", "", "", "", "", "", "", "", "", 71.76, 2.06139587*^8, 
  209.588, 18.1, 2.751, 1.447, 5338.454, "", 181.013, 2.42, 0.6, 10.8, 
  41.949, "", 54.69, 0.539}, {"NGA", "Africa", "Nigeria", "2020-07-23", 
  38948., 604., 584.857, 833., 20., 9.143, 188.94, 2.93, 2.837, 4.041, 0.097, 
  0.044, 0.96, "", "", "", "", "", "", "", "", 4068., 251893., 1.222, 0.02, 
  7114., 0.035, 0.082, 12.2, "samples tested", "", "", "", "", "", "", "", 
  "", "", 71.76, 2.06139587*^8, 209.588, 18.1, 2.751, 1.447, 5338.454, "", 
  181.013, 2.42, 0.6, 10.8, 41.949, "", 54.69, 0.539}, 
 {"NGA", "Africa", "Nigeria", "2020-07-24", 39539., 591., 583.571, 845., 12., 
  10.429, 191.807, 2.867, 2.831, 4.099, 0.058, 0.051, 0.95, "", "", "", "", 
  "", "", "", "", 4145., 256038., 1.242, 0.02, 7088., 0.034, 0.082, 12.1, 
  "samples tested", "", "", "", "", "", "", "", "", "", 71.76, 2.06139587*^8, 
  209.588, 18.1, 2.751, 1.447, 5338.454, "", 181.013, 2.42, 0.6, 10.8, 
  41.949, "", 54.69, 0.539}, {"NGA", "Africa", "Nigeria", "2020-07-25", 
  39977., 438., 552.857, 856., 11., 11.143, 193.932, 2.125, 2.682, 4.153, 
  0.053, 0.054, 0.94, "", "", "", "", "", "", "", "", 3478., 259516., 1.259, 
  0.017, 7153., 0.035, 0.077, 12.9, "samples tested", "", "", "", "", "", "", 
  "", "", "", 71.76, 2.06139587*^8, 209.588, 18.1, 2.751, 1.447, 5338.454, 
  "", 181.013, 2.42, 0.6, 10.8, 41.949, "", 54.69, 0.539}, 
 {"NGA", "Africa", "Nigeria", "2020-07-26", 40532., 555., 552.714, 858., 2., 
  9.857, 196.624, 2.692, 2.681, 4.162, 0.01, 0.048, 0.94, "", "", "", "", "", 
  "", "", "", 3063., 262579., 1.274, 0.015, 7197., 0.035, 0.077, 13., 
  "samples tested", "", "", "", "", "", "", "", "", "", 71.76, 2.06139587*^8, 
  209.588, 18.1, 2.751, 1.447, 5338.454, "", 181.013, 2.42, 0.6, 10.8, 
  41.949, "", 54.69, 0.539}, {"NGA", "Africa", "Nigeria", "2020-07-27", 
  41180., 648., 565., 860., 2., 8.429, 199.768, 3.144, 2.741, 4.172, 0.01, 
  0.041, 0.93, "", "", "", "", "", "", "", "", 5263., 267842., 1.299, 0.026, 
  7519., 0.036, 0.075, 13.3, "samples tested", "", "", "", "", "", "", "", 
  "", "", 71.76, 2.06139587*^8, 209.588, 18.1, 2.751, 1.447, 5338.454, "", 
  181.013, 2.42, 0.6, 10.8, 41.949, "", 54.69, 0.539}, 
 {"NGA", "Africa", "Nigeria", "2020-07-28", 41804., 624., 571.857, 868., 8., 
  9., 202.795, 3.027, 2.774, 4.211, 0.039, 0.044, 0.92, "", "", "", "", "", 
  "", "", "", 4906., 272748., 1.323, 0.024, 7789., 0.038, 0.073, 13.6, 
  "samples tested", "", "", "", "", "", "", "", "", "", 71.76, 2.06139587*^8, 
  209.588, 18.1, 2.751, 1.447, 5338.454, "", 181.013, 2.42, 0.6, 10.8, 
  41.949, "", 54.69, 0.539}, {"NGA", "Africa", "Nigeria", "2020-07-29", 
  42208., 404., 552., 873., 5., 8.571, 204.754, 1.96, 2.678, 4.235, 0.024, 
  0.042, 0.9, "", "", "", "", "", "", "", "", 3305., 276053., 1.339, 0.016, 
  4033., 0.02, 0.137, 7.3, "samples tested", "", "", "", "", "", "", "", "", 
  "", 71.76, 2.06139587*^8, 209.588, 18.1, 2.751, 1.447, 5338.454, "", 
  181.013, 2.42, 0.6, 10.8, 41.949, "", 54.69, 0.539}, 
 {"NGA", "Africa", "Nigeria", "2020-07-30", 42689., 481., 534.429, 878., 5., 
  6.429, 207.088, 2.333, 2.593, 4.259, 0.024, 0.031, 0.89, "", "", "", "", 
  "", "", "", "", 3622., 279675., 1.357, 0.018, 3969., 0.019, 0.135, 7.4, 
  "samples tested", "", "", "", "", "", "", "", "", "", 71.76, 2.06139587*^8, 
  209.588, 18.1, 2.751, 1.447, 5338.454, "", 181.013, 2.42, 0.6, 10.8, 
  41.949, "", 54.69, 0.539}, {"NGA", "Africa", "Nigeria", "2020-07-31", 
  43151., 462., 516., 879., 1., 4.857, 209.329, 2.241, 2.503, 4.264, 0.005, 
  0.024, 0.88, "", "", "", "", "", "", "", "", "", "", "", "", 3835., 0.019, 
  0.135, 7.4, "samples tested", "", "", "", "", "", "", "", "", "", 73.15, 
  2.06139587*^8, 209.588, 18.1, 2.751, 1.447, 5338.454, "", 181.013, 2.42, 
  0.6, 10.8, 41.949, "", 54.69, 0.539}, {"NGA", "Africa", "Nigeria", 
  "2020-08-01", 43537., 386., 508.571, 883., 4., 3.857, 211.202, 1.873, 
  2.467, 4.284, 0.019, 0.019, 0.87, "", "", "", "", "", "", "", "", "", 
  286091., 1.388, "", 3796., 0.018, 0.134, 7.5, "samples tested", "", "", "", 
  "", "", "", "", "", "", 73.15, 2.06139587*^8, 209.588, 18.1, 2.751, 1.447, 
  5338.454, "", 181.013, 2.42, 0.6, 10.8, 41.949, "", 54.69, 0.539}, 
 {"NGA", "Africa", "Nigeria", "2020-08-02", 43841., 304., 472.714, 888., 5., 
  4.286, 212.676, 1.475, 2.293, 4.308, 0.024, 0.021, 0.87, "", "", "", "", 
  "", "", "", "", 1441., 287532., 1.395, 0.007, 3565., 0.017, 0.133, 7.5, 
  "samples tested", "", "", "", "", "", "", "", "", "", 73.15, 2.06139587*^8, 
  209.588, 18.1, 2.751, 1.447, 5338.454, "", 181.013, 2.42, 0.6, 10.8, 
  41.949, "", 54.69, 0.539}, {"NGA", "Africa", "Nigeria", "2020-08-03", 
  44129., 288., 421.286, 896., 8., 5.143, 214.073, 1.397, 2.044, 4.347, 
  0.039, 0.025, 0.87, "", "", "", "", "", "", "", "", 1601., 289133., 1.403, 
  0.008, 3042., 0.015, 0.138, 7.2, "samples tested", "", "", "", "", "", "", 
  "", "", "", 73.15, 2.06139587*^8, 209.588, 18.1, 2.751, 1.447, 5338.454, 
  "", 181.013, 2.42, 0.6, 10.8, 41.949, "", 54.69, 0.539}, 
 {"NGA", "Africa", "Nigeria", "2020-08-04", 44433., 304., 375.571, 910., 14., 
  6., 215.548, 1.475, 1.822, 4.414, 0.068, 0.029, 0.87, "", "", "", "", "", 
  "", "", "", 15088., 304221., 1.476, 0.073, 4496., 0.022, 0.084, 12., 
  "samples tested", "", "", "", "", "", "", "", "", "", 69.44, 2.06139587*^8, 
  209.588, 18.1, 2.751, 1.447, 5338.454, "", 181.013, 2.42, 0.6, 10.8, 
  41.949, "", 54.69, 0.539}, {"NGA", "Africa", "Nigeria", "2020-08-05", 
  44890., 457., 383.143, 927., 17., 7.714, 217.765, 2.217, 1.859, 4.497, 
  0.082, 0.037, 0.88, "", "", "", "", "", "", "", "", "", "", "", "", 4215., 
  0.02, 0.091, 11., "samples tested", "", "", "", "", "", "", "", "", "", 
  69.44, 2.06139587*^8, 209.588, 18.1, 2.751, 1.447, 5338.454, "", 181.013, 
  2.42, 0.6, 10.8, 41.949, "", 54.69, 0.539}, {"NGA", "Africa", "Nigeria", 
  "2020-08-06", 45244., 354., 365., 930., 3., 7.429, 219.482, 1.717, 1.771, 
  4.512, 0.015, 0.036, 0.89, "", "", "", "", "", "", "", "", "", 306894., 
  1.489, "", 3888., 0.019, 0.094, 10.7, "samples tested", "", "", "", "", "", 
  "", "", "", "", 69.44, 2.06139587*^8, 209.588, 18.1, 2.751, 1.447, 
  5338.454, "", 181.013, 2.42, 0.6, 10.8, 41.949, "", 54.69, 0.539}, 
 {"NGA", "Africa", "Nigeria", "2020-08-07", 45687., 443., 362.286, 936., 6., 
  8.143, 221.631, 2.149, 1.757, 4.541, 0.029, 0.04, 0.9, "", "", "", "", "", 
  "", "", "", 3835., 310729., 1.507, 0.019, 3978., 0.019, 0.091, 11., 
  "samples tested", "", "", "", "", "", "", "", "", "", 69.44, 2.06139587*^8, 
  209.588, 18.1, 2.751, 1.447, 5338.454, "", 181.013, 2.42, 0.6, 10.8, 
  41.949, "", 54.69, 0.539}, {"NGA", "Africa", "Nigeria", "2020-08-08", 
  46140., 453., 371.857, 942., 6., 8.429, 223.829, 2.198, 1.804, 4.57, 0.029, 
  0.041, 0.91, "", "", "", "", "", "", "", "", 3903., 314632., 1.526, 0.019, 
  4077., 0.02, 0.091, 11., "samples tested", "", "", "", "", "", "", "", "", 
  "", 69.44, 2.06139587*^8, 209.588, 18.1, 2.751, 1.447, 5338.454, "", 
  181.013, 2.42, 0.6, 10.8, 41.949, "", 54.69, 0.539}, 
 {"NGA", "Africa", "Nigeria", "2020-08-09", 46577., 437., 390.857, 945., 3., 
  8.143, 225.949, 2.12, 1.896, 4.584, 0.015, 0.04, 0.91, "", "", "", "", "", 
  "", "", "", 2864., 317496., 1.54, 0.014, 4281., 0.021, 0.091, 11., 
  "samples tested", "", "", "", "", "", "", "", "", "", 69.44, 2.06139587*^8, 
  209.588, 18.1, 2.751, 1.447, 5338.454, "", 181.013, 2.42, 0.6, 10.8, 
  41.949, "", 54.69, 0.539}, {"NGA", "Africa", "Nigeria", "2020-08-10", 
  46867., 290., 391.143, 950., 5., 7.714, 227.356, 1.407, 1.897, 4.609, 
  0.024, 0.037, 0.91, "", "", "", "", "", "", "", "", 2355., 319851., 1.552, 
  0.011, 4388., 0.021, 0.089, 11.2, "samples tested", "", "", "", "", "", "", 
  "", "", "", 69.44, 2.06139587*^8, 209.588, 18.1, 2.751, 1.447, 5338.454, 
  "", 181.013, 2.42, 0.6, 10.8, 41.949, "", 54.69, 0.539}, 
 {"NGA", "Africa", "Nigeria", "2020-08-11", 47290., 423., 408.143, 956., 6., 
  6.571, 229.408, 2.052, 1.98, 4.638, 0.029, 0.032, 0.92, "", "", "", "", "", 
  "", "", "", "", "", "", "", 3535., 0.017, 0.115, 8.7, "samples tested", "", 
  "", "", "", "", "", "", "", "", 69.44, 2.06139587*^8, 209.588, 18.1, 2.751, 
  1.447, 5338.454, "", 181.013, 2.42, 0.6, 10.8, 41.949, "", 54.69, 0.539}, 
 {"NGA", "Africa", "Nigeria", "2020-08-12", 47743., 453., 407.571, 956., 0., 
  4.143, 231.605, 2.198, 1.977, 4.638, 0., 0.02, 0.92, "", "", "", "", "", 
  "", "", "", "", 338084., 1.64, "", 4647., 0.023, 0.088, 11.4, 
  "samples tested", "", "", "", "", "", "", "", "", "", 69.44, 2.06139587*^8, 
  209.588, 18.1, 2.751, 1.447, 5338.454, "", 181.013, 2.42, 0.6, 10.8, 
  41.949, "", 54.69, 0.539}, {"NGA", "Africa", "Nigeria", "2020-08-13", 
  48116., 373., 410.286, 966., 10., 5.143, 233.415, 1.809, 1.99, 4.686, 
  0.049, 0.025, 0.92, "", "", "", "", "", "", "", "", 3337., 341421., 1.656, 
  0.016, 4932., 0.024, 0.083, 12., "samples tested", "", "", "", "", "", "", 
  "", "", "", 69.44, 2.06139587*^8, 209.588, 18.1, 2.751, 1.447, 5338.454, 
  "", 181.013, 2.42, 0.6, 10.8, 41.949, "", 54.69, 0.539}, 
 {"NGA", "Africa", "Nigeria", "2020-08-14", 48445., 329., 394., 973., 7., 
  5.286, 235.011, 1.596, 1.911, 4.72, 0.034, 0.026, 0.92, "", "", "", "", "", 
  "", "", "", 2976., 344397., 1.671, 0.014, 4810., 0.023, 0.082, 12.2, 
  "samples tested", "", "", "", "", "", "", "", "", "", 65.74, 2.06139587*^8, 
  209.588, 18.1, 2.751, 1.447, 5338.454, "", 181.013, 2.42, 0.6, 10.8, 
  41.949, "", 54.69, 0.539}, {"NGA", "Africa", "Nigeria", "2020-08-15", 
  48770., 325., 375.714, 974., 1., 4.571, 236.587, 1.577, 1.823, 4.725, 
  0.005, 0.022, 0.92, "", "", "", "", "", "", "", "", "", "", "", "", 4694., 
  0.023, 0.08, 12.5, "samples tested", "", "", "", "", "", "", "", "", "", 
  65.74, 2.06139587*^8, 209.588, 18.1, 2.751, 1.447, 5338.454, "", 181.013, 
  2.42, 0.6, 10.8, 41.949, "", 54.69, 0.539}, {"NGA", "Africa", "Nigeria", 
  "2020-08-16", 49068., 298., 355.857, 975., 1., 4.286, 238.033, 1.446, 
  1.726, 4.73, 0.005, 0.021, 0.93, "", "", "", "", "", "", "", "", "", 
  350589., 1.701, "", 4728., 0.023, 0.075, 13.3, "samples tested", "", "", 
  "", "", "", "", "", "", "", 65.74, 2.06139587*^8, 209.588, 18.1, 2.751, 
  1.447, 5338.454, "", 181.013, 2.42, 0.6, 10.8, 41.949, "", 54.69, 0.539}, 
 {"NGA", "Africa", "Nigeria", "2020-08-17", 49485., 417., 374., 977., 2., 
  3.857, 240.056, 2.023, 1.814, 4.74, 0.01, 0.019, 0.94, "", "", "", "", "", 
  "", "", "", 2036., 352625., 1.711, 0.01, 4682., 0.023, 0.08, 12.5, 
  "samples tested", "", "", "", "", "", "", "", "", "", 65.74, 2.06139587*^8, 
  209.588, 18.1, 2.751, 1.447, 5338.454, "", 181.013, 2.42, 0.6, 10.8, 
  41.949, "", 54.69, 0.539}, {"NGA", "Africa", "Nigeria", "2020-08-18", 
  49895., 410., 372.143, 981., 4., 3.571, 242.045, 1.989, 1.805, 4.759, 
  0.019, 0.017, 0.94, "", "", "", "", "", "", "", "", 2571., 355196., 1.723, 
  0.012, 3747., 0.018, 0.099, 10.1, "samples tested", "", "", "", "", "", "", 
  "", "", "", 65.74, 2.06139587*^8, 209.588, 18.1, 2.751, 1.447, 5338.454, 
  "", 181.013, 2.42, 0.6, 10.8, 41.949, "", 54.69, 0.539}, 
 {"NGA", "Africa", "Nigeria", "2020-08-19", 50488., 593., 392.143, 985., 4., 
  4.143, 244.921, 2.877, 1.902, 4.778, 0.019, 0.02, 0.94, "", "", "", "", "", 
  "", "", "", 8135., 363331., 1.763, 0.039, 3607., 0.017, 0.109, 9.2, 
  "samples tested", "", "", "", "", "", "", "", "", "", 65.74, 2.06139587*^8, 
  209.588, 18.1, 2.751, 1.447, 5338.454, "", 181.013, 2.42, 0.6, 10.8, 
  41.949, "", 54.69, 0.539}, {"NGA", "Africa", "Nigeria", "2020-08-20", 
  50964., 476., 406.857, 992., 7., 3.714, 247.231, 2.309, 1.974, 4.812, 
  0.034, 0.018, 0.93, "", "", "", "", "", "", "", "", 2913., 366244., 1.777, 
  0.014, 3546., 0.017, 0.115, 8.7, "samples tested", "", "", "", "", "", "", 
  "", "", "", 65.74, 2.06139587*^8, 209.588, 18.1, 2.751, 1.447, 5338.454, 
  "", 181.013, 2.42, 0.6, 10.8, 41.949, "", 54.69, 0.539}, 
 {"NGA", "Africa", "Nigeria", "2020-08-21", 51304., 340., 408.429, 996., 4., 
  3.286, 248.88, 1.649, 1.981, 4.832, 0.019, 0.016, 0.91, "", "", "", "", "", 
  "", "", "", 3660., 369904., 1.794, 0.018, 3644., 0.018, 0.112, 8.9, 
  "samples tested", "", "", "", "", "", "", "", "", "", 65.74, 2.06139587*^8, 
  209.588, 18.1, 2.751, 1.447, 5338.454, "", 181.013, 2.42, 0.6, 10.8, 
  41.949, "", 54.69, 0.539}, {"NGA", "Africa", "Nigeria", "2020-08-22", 
  51905., 601., 447.857, 997., 1., 3.286, 251.795, 2.916, 2.173, 4.837, 
  0.005, 0.016, 0.9, "", "", "", "", "", "", "", "", 4173., 374077., 1.815, 
  0.02, 3798., 0.018, 0.118, 8.5, "samples tested", "", "", "", "", "", "", 
  "", "", "", 65.74, 2.06139587*^8, 209.588, 18.1, 2.751, 1.447, 5338.454, 
  "", 181.013, 2.42, 0.6, 10.8, 41.949, "", 54.69, 0.539}, 
 {"NGA", "Africa", "Nigeria", "2020-08-23", 52227., 322., 451.286, 1002., 5., 
  3.857, 253.357, 1.562, 2.189, 4.861, 0.024, 0.019, 0.87, "", "", "", "", 
  "", "", "", "", 3946., 378023., 1.834, 0.019, 3919., 0.019, 0.115, 8.7, 
  "samples tested", "", "", "", "", "", "", "", "", "", 65.74, 2.06139587*^8, 
  209.588, 18.1, 2.751, 1.447, 5338.454, "", 181.013, 2.42, 0.6, 10.8, 
  41.949, "", 54.69, 0.539}, {"NGA", "Africa", "Nigeria", "2020-08-24", 
  52548., 321., 437.571, 1004., 2., 3.857, 254.915, 1.557, 2.123, 4.87, 0.01, 
  0.019, 0.84, "", "", "", "", "", "", "", "", 1519., 379542., 1.841, 0.007, 
  3845., 0.019, 0.114, 8.8, "samples tested", "", "", "", "", "", "", "", "", 
  "", 65.74, 2.06139587*^8, 209.588, 18.1, 2.751, 1.447, 5338.454, "", 
  181.013, 2.42, 0.6, 10.8, 41.949, "", 54.69, 0.539}, 
 {"NGA", "Africa", "Nigeria", "2020-08-25", 52800., 252., 415., 1007., 3., 
  3.714, 256.137, 1.222, 2.013, 4.885, 0.015, 0.018, 0.81, "", "", "", "", 
  "", "", "", "", 3588., 383130., 1.859, 0.017, 3991., 0.019, 0.104, 9.6, 
  "samples tested", "", "", "", "", "", "", "", "", "", 65.74, 2.06139587*^8, 
  209.588, 18.1, 2.751, 1.447, 5338.454, "", 181.013, 2.42, 0.6, 10.8, 
  41.949, "", 54.69, 0.539}, {"NGA", "Africa", "Nigeria", "2020-08-26", 
  53021., 221., 361.857, 1010., 3., 3.571, 257.209, 1.072, 1.755, 4.9, 0.015, 
  0.017, 0.79, "", "", "", "", "", "", "", "", 5216., 388346., 1.884, 0.025, 
  3574., 0.017, 0.101, 9.9, "samples tested", "", "", "", "", "", "", "", "", 
  "", 65.74, 2.06139587*^8, 209.588, 18.1, 2.751, 1.447, 5338.454, "", 
  181.013, 2.42, 0.6, 10.8, 41.949, "", 54.69, 0.539}, 
 {"NGA", "Africa", "Nigeria", "2020-08-27", 53317., 296., 336.143, 1011., 1., 
  2.714, 258.645, 1.436, 1.631, 4.904, 0.005, 0.013, 0.78, "", "", "", "", 
  "", "", "", "", 3156., 391502., 1.899, 0.015, 3608., 0.018, 0.093, 10.7, 
  "samples tested", "", "", "", "", "", "", "", "", "", 65.74, 2.06139587*^8, 
  209.588, 18.1, 2.751, 1.447, 5338.454, "", 181.013, 2.42, 0.6, 10.8, 
  41.949, "", 54.69, 0.539}, {"NGA", "Africa", "Nigeria", "2020-08-28", 
  53477., 160., 310.429, 1011., 0., 2.143, 259.421, 0.776, 1.506, 4.904, 0., 
  0.01, 0.77, "", "", "", "", "", "", "", "", 3022., 394524., 1.914, 0.015, 
  3517., 0.017, 0.088, 11.3, "samples tested", "", "", "", "", "", "", "", 
  "", "", 65.74, 2.06139587*^8, 209.588, 18.1, 2.751, 1.447, 5338.454, "", 
  181.013, 2.42, 0.6, 10.8, 41.949, "", 54.69, 0.539}, 
 {"NGA", "Africa", "Nigeria", "2020-08-29", 53727., 250., 260.286, 1011., 0., 
  2., 260.634, 1.213, 1.263, 4.904, 0., 0.01, 0.76, "", "", "", "", "", "", 
  "", "", 3780., 398304., 1.932, 0.018, 3461., 0.017, 0.075, 13.3, 
  "samples tested", "", "", "", "", "", "", "", "", "", 65.74, 2.06139587*^8, 
  209.588, 18.1, 2.751, 1.447, 5338.454, "", 181.013, 2.42, 0.6, 10.8, 
  41.949, "", 54.69, 0.539}, {"NGA", "Africa", "Nigeria", "2020-08-30", 
  53865., 138., 234., 1013., 2., 1.571, 261.304, 0.669, 1.135, 4.914, 0.01, 
  0.008, 0.75, "", "", "", "", "", "", "", "", 3766., 402070., 1.95, 0.018, 
  3435., 0.017, 0.068, 14.7, "samples tested", "", "", "", "", "", "", "", 
  "", "", 65.74, 2.06139587*^8, 209.588, 18.1, 2.751, 1.447, 5338.454, "", 
  181.013, 2.42, 0.6, 10.8, 41.949, "", 54.69, 0.539}, 
 {"NGA", "Africa", "Nigeria", "2020-08-31", 54008., 143., 208.571, 1013., 0., 
  1.286, 261.997, 0.694, 1.012, 4.914, 0., 0.006, 0.75, "", "", "", "", "", 
  "", "", "", 1277., 403347., 1.957, 0.006, 3401., 0.016, 0.061, 16.3, 
  "samples tested", "", "", "", "", "", "", "", "", "", 65.74, 2.06139587*^8, 
  209.588, 18.1, 2.751, 1.447, 5338.454, "", 181.013, 2.42, 0.6, 10.8, 
  41.949, "", 54.69, 0.539}, {"NGA", "Africa", "Nigeria", "2020-09-01", 
  54247., 239., 206.714, 1023., 10., 2.286, 263.157, 1.159, 1.003, 4.963, 
  0.049, 0.011, 0.76, "", "", "", "", "", "", "", "", "", "", "", "", 3440., 
  0.017, 0.06, 16.6, "samples tested", "", "", "", "", "", "", "", "", "", 
  65.74, 2.06139587*^8, 209.588, 18.1, 2.751, 1.447, 5338.454, "", 181.013, 
  2.42, 0.6, 10.8, 41.949, "", 54.69, 0.539}, {"NGA", "Africa", "Nigeria", 
  "2020-09-02", 54463., 216., 206., 1027., 4., 2.429, 264.204, 1.048, 0.999, 
  4.982, 0.019, 0.012, 0.76, "", "", "", "", "", "", "", "", "", 411077., 
  1.994, "", 3247., 0.016, 0.063, 15.8, "samples tested", "", "", "", "", "", 
  "", "", "", "", 65.74, 2.06139587*^8, 209.588, 18.1, 2.751, 1.447, 
  5338.454, "", 181.013, 2.42, 0.6, 10.8, 41.949, "", 54.69, 0.539}, 
 {"NGA", "Africa", "Nigeria", "2020-09-03", 54588., 125., 181.571, 1048., 
  21., 5.286, 264.811, 0.606, 0.881, 5.084, 0.102, 0.026, 0.76, "", "", "", 
  "", "", "", "", "", 2188., 413265., 2.005, 0.011, 3109., 0.015, 0.058, 
  17.1, "samples tested", "", "", "", "", "", "", "", "", "", 65.74, 
  2.06139587*^8, 209.588, 18.1, 2.751, 1.447, 5338.454, "", 181.013, 2.42, 
  0.6, 10.8, 41.949, "", 54.69, 0.539}, {"NGA", "Africa", "Nigeria", 
  "2020-09-04", 54743., 155., 180.857, 1051., 3., 5.714, 265.563, 0.752, 
  0.877, 5.098, 0.015, 0.028, 0.77, "", "", "", "", "", "", "", "", "", "", 
  "", "", 2972., 0.014, 0.061, 16.4, "samples tested", "", "", "", "", "", 
  "", "", "", "", 65.74, 2.06139587*^8, 209.588, 18.1, 2.751, 1.447, 
  5338.454, "", 181.013, 2.42, 0.6, 10.8, 41.949, "", 54.69, 0.539}, 
 {"NGA", "Africa", "Nigeria", "2020-09-05", 54905., 162., 168.286, 1054., 3., 
  6.143, 266.349, 0.786, 0.816, 5.113, 0.015, 0.03, 0.78, "", "", "", "", "", 
  "", "", "", "", 417398., 2.025, "", 2728., 0.013, 0.062, 16.2, 
  "samples tested", "", "", "", "", "", "", "", "", "", 65.74, 2.06139587*^8, 
  209.588, 18.1, 2.751, 1.447, 5338.454, "", 181.013, 2.42, 0.6, 10.8, 
  41.949, "", 54.69, 0.539}, {"NGA", "Africa", "Nigeria", "2020-09-06", 
  55005., 100., 162.857, 1057., 3., 6.286, 266.834, 0.485, 0.79, 5.128, 
  0.015, 0.03, 0.79, "", "", "", "", "", "", "", "", 3145., 420543., 2.04, 
  0.015, 2639., 0.013, 0.062, 16.2, "samples tested", "", "", "", "", "", "", 
  "", "", "", 65.74, 2.06139587*^8, 209.588, 18.1, 2.751, 1.447, 5338.454, 
  "", 181.013, 2.42, 0.6, 10.8, 41.949, "", 54.69, 0.539}, 
 {"NGA", "Africa", "Nigeria", "2020-09-07", 55160., 155., 164.571, 1061., 4., 
  6.857, 267.586, 0.752, 0.798, 5.147, 0.019, 0.033, 0.81, "", "", "", "", 
  "", "", "", "", 3643., 424186., 2.058, 0.018, 2977., 0.014, 0.055, 18.1, 
  "samples tested", "", "", "", "", "", "", "", "", "", 65.74, 2.06139587*^8, 
  209.588, 18.1, 2.751, 1.447, 5338.454, "", 181.013, 2.42, 0.6, 10.8, 
  41.949, "", 54.69, 0.539}, {"NGA", "Africa", "Nigeria", "2020-09-08", 
  55456., 296., 172.714, 1067., 6., 6.286, 269.022, 1.436, 0.838, 5.176, 
  0.029, 0.03, 0.83, "", "", "", "", "", "", "", "", 2617., 426803., 2.07, 
  0.013, 2799., 0.014, 0.062, 16.2, "samples tested", "", "", "", "", "", "", 
  "", "", "", 65.74, 2.06139587*^8, 209.588, 18.1, 2.751, 1.447, 5338.454, 
  "", 181.013, 2.42, 0.6, 10.8, 41.949, "", 54.69, 0.539}, 
 {"NGA", "Africa", "Nigeria", "2020-09-09", 55632., 176., 167., 1070., 3., 
  6.143, 269.875, 0.854, 0.81, 5.191, 0.015, 0.03, 0.83, "", "", "", "", "", 
  "", "", "", 3909., 430712., 2.089, 0.019, 2805., 0.014, 0.06, 16.8, 
  "samples tested", "", "", "", "", "", "", "", "", "", 65.74, 2.06139587*^8, 
  209.588, 18.1, 2.751, 1.447, 5338.454, "", 181.013, 2.42, 0.6, 10.8, 
  41.949, "", 54.69, 0.539}, {"NGA", "Africa", "Nigeria", "2020-09-10", 
  55829., 197., 177.286, 1075., 5., 3.857, 270.831, 0.956, 0.86, 5.215, 
  0.024, 0.019, 0.83, "", "", "", "", "", "", "", "", 2494., 433206., 2.102, 
  0.012, 2849., 0.014, 0.062, 16.1, "samples tested", "", "", "", "", "", "", 
  "", "", "", 65.74, 2.06139587*^8, 209.588, 18.1, 2.751, 1.447, 5338.454, 
  "", 181.013, 2.42, 0.6, 10.8, 41.949, "", 54.69, 0.539}, 
 {"NGA", "Africa", "Nigeria", "2020-09-11", 56017., 188., 182., 1076., 1., 
  3.571, 271.743, 0.912, 0.883, 5.22, 0.005, 0.017, 0.83, "", "", "", "", "", 
  "", "", "", 3025., 436231., 2.116, 0.015, 2986., 0.014, 0.061, 16.4, 
  "samples tested", "", "", "", "", "", "", "", "", "", 60.19, 2.06139587*^8, 
  209.588, 18.1, 2.751, 1.447, 5338.454, "", 181.013, 2.42, 0.6, 10.8, 
  41.949, "", 54.69, 0.539}, {"NGA", "Africa", "Nigeria", "2020-09-12", 
  56177., 160., 181.714, 1078., 2., 3.429, 272.519, 0.776, 0.882, 5.229, 
  0.01, 0.017, 0.83, "", "", "", "", "", "", "", "", 1904., 438135., 2.125, 
  0.009, 2962., 0.014, 0.061, 16.3, "samples tested", "", "", "", "", "", "", 
  "", "", "", 60.19, 2.06139587*^8, 209.588, 18.1, 2.751, 1.447, 5338.454, 
  "", 181.013, 2.42, 0.6, 10.8, 41.949, "", 54.69, 0.539}, 
 {"NGA", "Africa", "Nigeria", "2020-09-13", 56256., 79., 178.714, 1082., 4., 
  3.571, 272.902, 0.383, 0.867, 5.249, 0.019, 0.017, 0.84, "", "", "", "", 
  "", "", "", "", 2113., 440248., 2.136, 0.01, 2815., 0.014, 0.063, 15.8, 
  "samples tested", "", "", "", "", "", "", "", "", "", 60.19, 2.06139587*^8, 
  209.588, 18.1, 2.751, 1.447, 5338.454, "", 181.013, 2.42, 0.6, 10.8, 
  41.949, "", 54.69, 0.539}, {"NGA", "Africa", "Nigeria", "2020-09-14", 
  56388., 132., 175.429, 1083., 1., 3.143, 273.543, 0.64, 0.851, 5.254, 
  0.005, 0.015, 0.84, "", "", "", "", "", "", "", "", 1827., 442075., 2.145, 
  0.009, 2556., 0.012, 0.069, 14.6, "samples tested", "", "", "", "", "", "", 
  "", "", "", 60.19, 2.06139587*^8, 209.588, 18.1, 2.751, 1.447, 5338.454, 
  "", 181.013, 2.42, 0.6, 10.8, 41.949, "", 54.69, 0.539}, 
 {"NGA", "Africa", "Nigeria", "2020-09-15", 56478., 90., 146., 1088., 5., 3., 
  273.979, 0.437, 0.708, 5.278, 0.024, 0.015, 0.85, "", "", "", "", "", "", 
  "", "", 1912., 443987., 2.154, 0.009, 2455., 0.012, 0.059, 16.8, 
  "samples tested", "", "", "", "", "", "", "", "", "", 60.19, 2.06139587*^8, 
  209.588, 18.1, 2.751, 1.447, 5338.454, "", 181.013, 2.42, 0.6, 10.8, 
  41.949, "", 54.69, 0.539}, {"NGA", "Africa", "Nigeria", "2020-09-16", 
  56604., 126., 138.857, 1091., 3., 3., 274.591, 0.611, 0.674, 5.293, 0.015, 
  0.015, 0.87, "", "", "", "", "", "", "", "", "", "", "", "", 3239., 0.016, 
  0.043, 23.3, "samples tested", "", "", "", "", "", "", "", "", "", 60.19, 
  2.06139587*^8, 209.588, 18.1, 2.751, 1.447, 5338.454, "", 181.013, 2.42, 
  0.6, 10.8, 41.949, "", 54.69, 0.539}, {"NGA", "Africa", "Nigeria", 
  "2020-09-17", 56735., 131., 129.429, 1093., 2., 2.571, 275.226, 0.635, 
  0.628, 5.302, 0.01, 0.012, 0.89, "", "", "", "", "", "", "", "", "", "", 
  "", "", 4226., 0.021, 0.031, 32.7, "samples tested", "", "", "", "", "", 
  "", "", "", "", 60.19, 2.06139587*^8, 209.588, 18.1, 2.751, 1.447, 
  5338.454, "", 181.013, 2.42, 0.6, 10.8, 41.949, "", 54.69, 0.539}, 
 {"NGA", "Africa", "Nigeria", "2020-09-18", 56956., 221., 134.143, 1094., 1., 
  2.571, 276.298, 1.072, 0.651, 5.307, 0.005, 0.012, 0.91, "", "", "", "", 
  "", "", "", "", "", 472191., 2.291, "", 5137., 0.025, 0.026, 38.3, 
  "samples tested", "", "", "", "", "", "", "", "", "", 60.19, 2.06139587*^8, 
  209.588, 18.1, 2.751, 1.447, 5338.454, "", 181.013, 2.42, 0.6, 10.8, 
  41.949, "", 54.69, 0.539}, {"NGA", "Africa", "Nigeria", "2020-09-19", 
  57145., 189., 138.286, 1095., 1., 2.429, 277.215, 0.917, 0.671, 5.312, 
  0.005, 0.012, 0.92, "", "", "", "", "", "", "", "", "", "", "", "", 5279., 
  0.026, 0.026, 38.2, "samples tested", "", "", "", "", "", "", "", "", "", 
  60.19, 2.06139587*^8, 209.588, 18.1, 2.751, 1.447, 5338.454, "", 181.013, 
  2.42, 0.6, 10.8, 41.949, "", 54.69, 0.539}, {"NGA", "Africa", "Nigeria", 
  "2020-09-20", 57242., 97., 140.857, 1098., 3., 2.286, 277.686, 0.471, 
  0.683, 5.326, 0.015, 0.011, 0.93, "", "", "", "", "", "", "", "", "", "", 
  "", "", 5390., 0.026, 0.026, 38.3, "samples tested", "", "", "", "", "", 
  "", "", "", "", 60.19, 2.06139587*^8, 209.588, 18.1, 2.751, 1.447, 
  5338.454, "", 181.013, 2.42, 0.6, 10.8, 41.949, "", 54.69, 0.539}, 
 {"NGA", "Africa", "Nigeria", "2020-09-21", 57437., 195., 149.857, 1100., 2., 
  2.429, 278.632, 0.946, 0.727, 5.336, 0.01, 0.012, 0.94, "", "", "", "", "", 
  "", "", "", "", 480874., 2.333, "", 5543., 0.027, 0.027, 37., 
  "samples tested", "", "", "", "", "", "", "", "", "", 60.19, 2.06139587*^8, 
  209.588, 18.1, 2.751, 1.447, 5338.454, "", 181.013, 2.42, 0.6, 10.8, 
  41.949, "", 54.69, 0.539}, {"NGA", "Africa", "Nigeria", "2020-09-22", 
  57613., 176., 162.143, 1100., 0., 1.714, 279.485, 0.854, 0.787, 5.336, 0., 
  0.008, 0.94, "", "", "", "", "", "", "", "", "", "", "", "", 5496., 0.027, 
  0.03, 33.9, "samples tested", "", "", "", "", "", "", "", "", "", 60.19, 
  2.06139587*^8, 209.588, 18.1, 2.751, 1.447, 5338.454, "", 181.013, 2.42, 
  0.6, 10.8, 41.949, "", 54.69, 0.539}, {"NGA", "Africa", "Nigeria", 
  "2020-09-23", 57724., 111., 160., 1102., 2., 1.571, 280.024, 0.538, 0.776, 
  5.346, 0.01, 0.008, 0.93, "", "", "", "", "", "", "", "", "", 484051., 
  2.348, "", 4380., 0.021, 0.037, 27.4, "samples tested", "", "", "", "", "", 
  "", "", "", "", 60.19, 2.06139587*^8, 209.588, 18.1, 2.751, 1.447, 
  5338.454, "", 181.013, 2.42, 0.6, 10.8, 41.949, "", 54.69, 0.539}, 
 {"NGA", "Africa", "Nigeria", "2020-09-24", 57849., 125., 159.143, 1102., 0., 
  1.286, 280.63, 0.606, 0.772, 5.346, 0., 0.006, 0.94, "", "", "", "", "", 
  "", "", "", "", "", "", "", 3789., 0.018, 0.042, 23.8, "samples tested", 
  "", "", "", "", "", "", "", "", "", 60.19, 2.06139587*^8, 209.588, 18.1, 
  2.751, 1.447, 5338.454, "", 181.013, 2.42, 0.6, 10.8, 41.949, "", 54.69, 
  0.539}, {"NGA", "Africa", "Nigeria", "2020-09-25", 58062., 213., 158., 
  1103., 1., 1.286, 281.664, 1.033, 0.766, 5.351, 0.005, 0.006, 0.95, "", "", 
  "", "", "", "", "", "", "", 494577., 2.399, "", 3198., 0.016, 0.049, 20.2, 
  "samples tested", "", "", "", "", "", "", "", "", "", 54.63, 2.06139587*^8, 
  209.588, 18.1, 2.751, 1.447, 5338.454, "", 181.013, 2.42, 0.6, 10.8, 
  41.949, "", 54.69, 0.539}, {"NGA", "Africa", "Nigeria", "2020-09-26", 
  58198., 136., 150.429, 1106., 3., 1.571, 282.323, 0.66, 0.73, 5.365, 0.015, 
  0.008, 0.95, "", "", "", "", "", "", "", "", 7968., 502545., 2.438, 0.039, 
  3923., 0.019, 0.038, 26.1, "samples tested", "", "", "", "", "", "", "", 
  "", "", 54.63, 2.06139587*^8, 209.588, 18.1, 2.751, 1.447, 5338.454, "", 
  181.013, 2.42, 0.6, 10.8, 41.949, "", 54.69, 0.539}, 
 {"NGA", "Africa", "Nigeria", "2020-09-27", 58324., 126., 154.571, 1108., 2., 
  1.429, 282.934, 0.611, 0.75, 5.375, 0.01, 0.007, 0.96, "", "", "", "", "", 
  "", "", "", "", "", "", "", 3828., 0.019, 0.04, 24.8, "samples tested", "", 
  "", "", "", "", "", "", "", "", 54.63, 2.06139587*^8, 209.588, 18.1, 2.751, 
  1.447, 5338.454, "", 181.013, 2.42, 0.6, 10.8, 41.949, "", 54.69, 0.539}, 
 {"NGA", "Africa", "Nigeria", "2020-09-28", 58460., 136., 146.143, 1111., 3., 
  1.571, 283.594, 0.66, 0.709, 5.39, 0.015, 0.008, 0.96, "", "", "", "", "", 
  "", "", "", "", 507006., 2.46, "", 3733., 0.018, 0.039, 25.5, 
  "samples tested", "", "", "", "", "", "", "", "", "", 54.63, 2.06139587*^8, 
  209.588, 18.1, 2.751, 1.447, 5338.454, "", 181.013, 2.42, 0.6, 10.8, 
  41.949, "", 54.69, 0.539}, {"NGA", "Africa", "Nigeria", "2020-09-29", 
  58647., 187., 147.714, 1111., 0., 1.571, 284.501, 0.907, 0.717, 5.39, 0., 
  0.008, 0.96, "", "", "", "", "", "", "", "", 2549., 509555., 2.472, 0.012, 
  3870., 0.019, 0.038, 26.2, "samples tested", "", "", "", "", "", "", "", 
  "", "", 54.63, 2.06139587*^8, 209.588, 18.1, 2.751, 1.447, 5338.454, "", 
  181.013, 2.42, 0.6, 10.8, 41.949, "", 54.69, 0.539}, 
 {"NGA", "Africa", "Nigeria", "2020-09-30", 58848., 201., 160.571, 1112., 1., 
  1.429, 285.476, 0.975, 0.779, 5.394, 0.005, 0.007, 0.96, "", "", "", "", 
  "", "", "", "", "", "", "", "", 4045., 0.02, 0.04, 25.2, "samples tested", 
  "", "", "", "", "", "", "", "", "", 54.63, 2.06139587*^8, 209.588, 18.1, 
  2.751, 1.447, 5338.454, "", 181.013, 2.42, 0.6, 10.8, 41.949, "", 54.69, 
  0.539}, {"NGA", "Africa", "Nigeria", "2020-10-01", 59001., 153., 164.571, 
  1112., 0., 1.429, 286.219, 0.742, 0.798, 5.394, 0., 0.007, 0.95, "", "", 
  "", "", "", "", "", "", "", "", "", "", 3695., 0.018, 0.045, 22.5, 
  "samples tested", "", "", "", "", "", "", "", "", "", 54.63, 2.06139587*^8, 
  209.588, 18.1, 2.751, 1.447, 5338.454, "", 181.013, 2.42, 0.6, 10.8, 
  41.949, "", 54.69, 0.539}, {"NGA", "Africa", "Nigeria", "2020-10-02", 
  59127., 126., 152.143, 1112., 0., 1.286, 286.83, 0.611, 0.738, 5.394, 0., 
  0.006, 0.94, "", "", "", "", "", "", "", "", "", "", "", "", 3344., 0.016, 
  0.045, 22., "samples tested", "", "", "", "", "", "", "", "", "", 54.63, 
  2.06139587*^8, 209.588, 18.1, 2.751, 1.447, 5338.454, "", 181.013, 2.42, 
  0.6, 10.8, 41.949, "", 54.69, 0.539}, {"NGA", "Africa", "Nigeria", 
  "2020-10-03", 59287., 160., 155.571, 1113., 1., 1., 287.606, 0.776, 0.755, 
  5.399, 0.005, 0.005, 0.94, "", "", "", "", "", "", "", "", "", 520797., 
  2.526, "", 2607., 0.013, 0.06, 16.8, "samples tested", "", "", "", "", "", 
  "", "", "", "", 54.63, 2.06139587*^8, 209.588, 18.1, 2.751, 1.447, 
  5338.454, "", 181.013, 2.42, 0.6, 10.8, 41.949, "", 54.69, 0.539}, 
 {"NGA", "Africa", "Nigeria", "2020-10-04", 59345., 58., 145.857, 1113., 0., 
  0.714, 287.887, 0.281, 0.708, 5.399, 0., 0.003, 0.94, "", "", "", "", "", 
  "", "", "", 11968., 532765., 2.584, 0.058, 3998., 0.019, 0.036, 27.4, 
  "samples tested", "", "", "", "", "", "", "", "", "", 54.63, 2.06139587*^8, 
  209.588, 18.1, 2.751, 1.447, 5338.454, "", 181.013, 2.42, 0.6, 10.8, 
  41.949, "", 54.69, 0.539}, {"NGA", "Africa", "Nigeria", "2020-10-05", 
  59465., 120., 143.571, 1113., 0., 0.286, 288.47, 0.582, 0.696, 5.399, 0., 
  0.001, 0.94, "", "", "", "", "", "", "", "", 3930., 536695., 2.604, 0.019, 
  4241., 0.021, 0.034, 29.5, "samples tested", "", "", "", "", "", "", "", 
  "", "", 54.63, 2.06139587*^8, 209.588, 18.1, 2.751, 1.447, 5338.454, "", 
  181.013, 2.42, 0.6, 10.8, 41.949, "", 54.69, 0.539}, 
 {"NGA", "Africa", "Nigeria", "2020-10-06", 59583., 118., 133.714, 1113., 0., 
  0.286, 289.042, 0.572, 0.649, 5.399, 0., 0.001, 0.95, "", "", "", "", "", 
  "", "", "", "", "", "", "", 4357., 0.021, 0.031, 32.6, "samples tested", 
  "", "", "", "", "", "", "", "", "", 54.63, 2.06139587*^8, 209.588, 18.1, 
  2.751, 1.447, 5338.454, "", 181.013, 2.42, 0.6, 10.8, 41.949, "", 54.69, 
  0.539}, {"NGA", "Africa", "Nigeria", "2020-10-07", 59738., 155., 127.143, 
  1113., 0., 0.143, 289.794, 0.752, 0.617, 5.399, 0., 0.001, 0.96, "", "", 
  "", "", "", "", "", "", "", 543415., 2.636, "", 4436., 0.022, 0.029, 34.9, 
  "samples tested", "", "", "", "", "", "", "", "", "", 54.63, 2.06139587*^8, 
  209.588, 18.1, 2.751, 1.447, 5338.454, "", 181.013, 2.42, 0.6, 10.8, 
  41.949, "", 54.69, 0.539}, {"NGA", "Africa", "Nigeria", "2020-10-08", 
  59841., 103., 120., 1113., 0., 0.143, 290.294, 0.5, 0.582, 5.399, 0., 
  0.001, 0.96, "", "", "", "", "", "", "", "", 1949., 545364., 2.646, 0.009, 
  4313., 0.021, 0.028, 35.9, "samples tested", "", "", "", "", "", "", "", 
  "", "", 54.63, 2.06139587*^8, 209.588, 18.1, 2.751, 1.447, 5338.454, "", 
  181.013, 2.42, 0.6, 10.8, 41.949, "", 54.69, 0.539}, 
 {"NGA", "Africa", "Nigeria", "2020-10-09", 59992., 151., 123.571, 1113., 0., 
  0.143, 291.026, 0.733, 0.599, 5.399, 0., 0.001, 0.98, "", "", "", "", "", 
  "", "", "", "", "", "", "", 4340., 0.021, 0.028, 35.1, "samples tested", 
  "", "", "", "", "", "", "", "", "", 54.63, 2.06139587*^8, 209.588, 18.1, 
  2.751, 1.447, 5338.454, "", 181.013, 2.42, 0.6, 10.8, 41.949, "", 54.69, 
  0.539}, {"NGA", "Africa", "Nigeria", "2020-10-10", 60103., 111., 116.571, 
  1115., 2., 0.286, 291.565, 0.538, 0.565, 5.409, 0.01, 0.001, 0.99, "", "", 
  "", "", "", "", "", "", "", 551362., 2.675, "", 4366., 0.021, 0.027, 37.5, 
  "samples tested", "", "", "", "", "", "", "", "", "", 54.63, 2.06139587*^8, 
  209.588, 18.1, 2.751, 1.447, 5338.454, "", 181.013, 2.42, 0.6, 10.8, 
  41.949, "", 54.69, 0.539}, {"NGA", "Africa", "Nigeria", "2020-10-11", 
  60266., 163., 131.571, 1115., 0., 0.286, 292.355, 0.791, 0.638, 5.409, 0., 
  0.001, 1.01, "", "", "", "", "", "", "", "", 1675., 553037., 2.683, 0.008, 
  2896., 0.014, 0.045, 22., "samples tested", "", "", "", "", "", "", "", "", 
  "", 54.63, 2.06139587*^8, 209.588, 18.1, 2.751, 1.447, 5338.454, "", 
  181.013, 2.42, 0.6, 10.8, 41.949, "", 54.69, 0.539}, 
 {"NGA", "Africa", "Nigeria", "2020-10-12", 60430., 164., 137.857, 1115., 0., 
  0.286, 293.151, 0.796, 0.669, 5.409, 0., 0.001, 1.01, "", "", "", "", "", 
  "", "", "", 969., 554006., 2.688, 0.005, 2473., 0.012, 0.056, 17.9, 
  "samples tested", "", "", "", "", "", "", "", "", "", 50.93, 2.06139587*^8, 
  209.588, 18.1, 2.751, 1.447, 5338.454, "", 181.013, 2.42, 0.6, 10.8, 
  41.949, "", 54.69, 0.539}, {"NGA", "Africa", "Nigeria", "2020-10-13", 
  60655., 225., 153.143, 1116., 1., 0.429, 294.242, 1.091, 0.743, 5.414, 
  0.005, 0.002, 1.01, "", "", "", "", "", "", "", "", 4307., 558313., 2.708, 
  0.021, 2608., 0.013, 0.059, 17., "samples tested", "", "", "", "", "", "", 
  "", "", "", 50.93, 2.06139587*^8, 209.588, 18.1, 2.751, 1.447, 5338.454, 
  "", 181.013, 2.42, 0.6, 10.8, 41.949, "", 54.69, 0.539}, 
 {"NGA", "Africa", "Nigeria", "2020-10-14", 60834., 179., 156.571, 1116., 0., 
  0.429, 295.111, 0.868, 0.76, 5.414, 0., 0.002, 1., "", "", "", "", "", "", 
  "", "", 6623., 564936., 2.741, 0.032, 3074., 0.015, 0.051, 19.6, 
  "samples tested", "", "", "", "", "", "", "", "", "", 50.93, 2.06139587*^8, 
  209.588, 18.1, 2.751, 1.447, 5338.454, "", 181.013, 2.42, 0.6, 10.8, 
  41.949, "", 54.69, 0.539}, {"NGA", "Africa", "Nigeria", "2020-10-15", 
  60982., 148., 163., 1116., 0., 0.429, 295.829, 0.718, 0.791, 5.414, 0., 
  0.002, 0.98, "", "", "", "", "", "", "", "", 2921., 567857., 2.755, 0.014, 
  3213., 0.016, 0.051, 19.7, "samples tested", "", "", "", "", "", "", "", 
  "", "", 50.93, 2.06139587*^8, 209.588, 18.1, 2.751, 1.447, 5338.454, "", 
  181.013, 2.42, 0.6, 10.8, 41.949, "", 54.69, 0.539}, 
 {"NGA", "Africa", "Nigeria", "2020-10-16", 61194., 212., 171.714, 1119., 3., 
  0.857, 296.857, 1.028, 0.833, 5.428, 0.015, 0.004, 0.97, "", "", "", "", 
  "", "", "", "", 4848., 572705., 2.778, 0.024, 3477., 0.017, 0.049, 20.2, 
  "samples tested", "", "", "", "", "", "", "", "", "", 50.93, 2.06139587*^8, 
  209.588, 18.1, 2.751, 1.447, 5338.454, "", 181.013, 2.42, 0.6, 10.8, 
  41.949, "", 54.69, 0.539}, {"NGA", "Africa", "Nigeria", "2020-10-17", 
  61307., 113., 172., 1123., 4., 1.143, 297.405, 0.548, 0.834, 5.448, 0.019, 
  0.006, 0.95, "", "", "", "", "", "", "", "", 3479., 576184., 2.795, 0.017, 
  3546., 0.017, 0.049, 20.6, "samples tested", "", "", "", "", "", "", "", 
  "", "", 50.93, 2.06139587*^8, 209.588, 18.1, 2.751, 1.447, 5338.454, "", 
  181.013, 2.42, 0.6, 10.8, 41.949, "", 54.69, 0.539}, 
 {"NGA", "Africa", "Nigeria", "2020-10-18", 61440., 133., 167.714, 1125., 2., 
  1.429, 298.05, 0.645, 0.814, 5.457, 0.01, 0.007, 0.93, "", "", "", "", "", 
  "", "", "", 2657., 578841., 2.808, 0.013, 3686., 0.018, 0.046, 22., 
  "samples tested", "", "", "", "", "", "", "", "", "", 50.93, 2.06139587*^8, 
  209.588, 18.1, 2.751, 1.447, 5338.454, "", 181.013, 2.42, 0.6, 10.8, 
  41.949, "", 54.69, 0.539}, {"NGA", "Africa", "Nigeria", "2020-10-19", 
  61558., 118., 161.143, 1125., 0., 1.429, 298.623, 0.572, 0.782, 5.457, 0., 
  0.007, 0.91, "", "", "", "", "", "", "", "", "", "", "", "", 4390., 0.021, 
  0.037, 27.2, "samples tested", "", "", "", "", "", "", "", "", "", 50.93, 
  2.06139587*^8, 209.588, 18.1, 2.751, 1.447, 5338.454, "", 181.013, 2.42, 
  0.6, 10.8, 41.949, "", 54.69, 0.539}, {"NGA", "Africa", "Nigeria", 
  "2020-10-20", 61630., 72., 139.286, 1125., 0., 1.286, 298.972, 0.349, 
  0.676, 5.457, 0., 0.006, 0.89, "", "", "", "", "", "", "", "", "", 590635., 
  2.865, "", 4617., 0.022, 0.03, 33.1, "samples tested", "", "", "", "", "", 
  "", "", "", "", 50.93, 2.06139587*^8, 209.588, 18.1, 2.751, 1.447, 
  5338.454, "", 181.013, 2.42, 0.6, 10.8, 41.949, "", 54.69, 0.539}, 
 {"NGA", "Africa", "Nigeria", "2020-10-21", 61667., 37., 119., 1125., 0., 
  1.286, 299.152, 0.179, 0.577, 5.457, 0., 0.006, 0.89, "", "", "", "", "", 
  "", "", "", 4648., 595283., 2.888, 0.023, 4335., 0.021, 0.027, 36.4, 
  "samples tested", "", "", "", "", "", "", "", "", "", 50.93, 2.06139587*^8, 
  209.588, 18.1, 2.751, 1.447, 5338.454, "", 181.013, 2.42, 0.6, 10.8, 
  41.949, "", 54.69, 0.539}, {"NGA", "Africa", "Nigeria", "2020-10-22", 
  61805., 138., 117.571, 1127., 2., 1.571, 299.821, 0.669, 0.57, 5.467, 0.01, 
  0.008, 0.9, "", "", "", "", "", "", "", "", "", "", "", "", 4415., 0.021, 
  0.027, 37.6, "samples tested", "", "", "", "", "", "", "", "", "", 50.93, 
  2.06139587*^8, 209.588, 18.1, 2.751, 1.447, 5338.454, "", 181.013, 2.42, 
  0.6, 10.8, 41.949, "", 54.69, 0.539}, {"NGA", "Africa", "Nigeria", 
  "2020-10-23", 61882., 77., 98.286, 1129., 2., 1.429, 300.195, 0.374, 0.477, 
  5.477, 0.01, 0.007, 0.9, "", "", "", "", "", "", "", "", "", 602239., 
  2.922, "", 4219., 0.02, 0.023, 42.9, "samples tested", "", "", "", "", "", 
  "", "", "", "", 50.93, 2.06139587*^8, 209.588, 18.1, 2.751, 1.447, 
  5338.454, "", 181.013, 2.42, 0.6, 10.8, 41.949, "", 54.69, 0.539}, 
 {"NGA", "Africa", "Nigeria", "2020-10-24", 61930., 48., 89., 1129., 0., 
  0.857, 300.427, 0.233, 0.432, 5.477, 0., 0.004, 0.92, "", "", "", "", "", 
  "", "", "", "", "", "", "", 3820., 0.019, 0.023, 42.9, "samples tested", 
  "", "", "", "", "", "", "", "", "", 50.93, 2.06139587*^8, 209.588, 18.1, 
  2.751, 1.447, 5338.454, "", 181.013, 2.42, 0.6, 10.8, 41.949, "", 54.69, 
  0.539}, {"NGA", "Africa", "Nigeria", "2020-10-25", 61992., 62., 78.857, 
  1130., 1., 0.714, 300.728, 0.301, 0.383, 5.482, 0.005, 0.003, 0.95, "", "", 
  "", "", "", "", "", "", "", 603611., 2.928, "", 3539., 0.017, 0.022, 44.9, 
  "samples tested", "", "", "", "", "", "", "", "", "", 50.93, 2.06139587*^8, 
  209.588, 18.1, 2.751, 1.447, 5338.454, "", 181.013, 2.42, 0.6, 10.8, 
  41.949, "", 54.69, 0.539}, {"NGA", "Africa", "Nigeria", "2020-10-26", 
  62111., 119., 79., 1132., 2., 1., 301.306, 0.577, 0.383, 5.491, 0.01, 
  0.005, 0.99, "", "", "", "", "", "", "", "", 8543., 612154., 2.97, 0.041, 
  3917., 0.019, 0.02, 49.6, "samples tested", "", "", "", "", "", "", "", "", 
  "", 50.93, 2.06139587*^8, 209.588, 18.1, 2.751, 1.447, 5338.454, "", 
  181.013, 2.42, 0.6, 10.8, 41.949, "", 54.69, 0.539}, 
 {"NGA", "Africa", "Nigeria", "2020-10-27", 62224., 113., 84.857, 1135., 3., 
  1.429, 301.854, 0.548, 0.412, 5.506, 0.015, 0.007, 1.01, "", "", "", "", 
  "", "", "", "", 2326., 614480., 2.981, 0.011, 3406., 0.017, 0.025, 40.1, 
  "samples tested", "", "", "", "", "", "", "", "", "", 50.93, 2.06139587*^8, 
  209.588, 18.1, 2.751, 1.447, 5338.454, "", 181.013, 2.42, 0.6, 10.8, 
  41.949, "", 54.69, 0.539}, {"NGA", "Africa", "Nigeria", "2020-10-28", 
  62371., 147., 100.571, 1139., 4., 2., 302.567, 0.713, 0.488, 5.525, 0.019, 
  0.01, 1.04, "", "", "", "", "", "", "", "", 3270., 617750., 2.997, 0.016, 
  3210., 0.016, 0.031, 31.9, "samples tested", "", "", "", "", "", "", "", 
  "", "", 50.93, 2.06139587*^8, 209.588, 18.1, 2.751, 1.447, 5338.454, "", 
  181.013, 2.42, 0.6, 10.8, 41.949, "", 54.69, 0.539}, 
 {"NGA", "Africa", "Nigeria", "2020-10-29", 62521., 150., 102.286, 1141., 2., 
  2., 303.294, 0.728, 0.496, 5.535, 0.01, 0.01, 1.06, "", "", "", "", "", "", 
  "", "", 3008., 620758., 3.011, 0.015, 3142., 0.015, 0.033, 30.7, 
  "samples tested", "", "", "", "", "", "", "", "", "", 50.93, 2.06139587*^8, 
  209.588, 18.1, 2.751, 1.447, 5338.454, "", 181.013, 2.42, 0.6, 10.8, 
  41.949, "", 54.69, 0.539}, {"NGA", "Africa", "Nigeria", "2020-10-30", 
  62691., 170., 115.571, 1144., 3., 2.143, 304.119, 0.825, 0.561, 5.55, 
  0.015, 0.01, 1.07, "", "", "", "", "", "", "", "", "", "", "", "", 2985., 
  0.014, 0.039, 25.8, "samples tested", "", "", "", "", "", "", "", "", "", 
  50.93, 2.06139587*^8, 209.588, 18.1, 2.751, 1.447, 5338.454, "", 181.013, 
  2.42, 0.6, 10.8, 41.949, "", 54.69, 0.539}, {"NGA", "Africa", "Nigeria", 
  "2020-10-31", 62853., 162., 131.857, 1144., 0., 2.143, 304.905, 0.786, 
  0.64, 5.55, 0., 0.01, 1.08, "", "", "", "", "", "", "", "", "", 625510., 
  3.034, "", 3226., 0.016, 0.041, 24.5, "samples tested", "", "", "", "", "", 
  "", "", "", "", 50.93, 2.06139587*^8, 209.588, 18.1, 2.751, 1.447, 
  5338.454, "", 181.013, 2.42, 0.6, 10.8, 41.949, "", 54.69, 0.539}, 
 {"NGA", "Africa", "Nigeria", "2020-11-01", 62964., 111., 138.857, 1146., 2., 
  2.286, 305.444, 0.538, 0.674, 5.559, 0.01, 0.011, 1.08, "", "", "", "", "", 
  "", "", "", 2090., 627600., 3.045, 0.01, 3427., 0.017, 0.041, 24.7, 
  "samples tested", "", "", "", "", "", "", "", "", "", 50.93, 2.06139587*^8, 
  209.588, 18.1, 2.751, 1.447, 5338.454, "", 181.013, 2.42, 0.6, 10.8, 
  41.949, "", 54.69, 0.539}, {"NGA", "Africa", "Nigeria", "2020-11-02", 
  63036., 72., 132.143, 1147., 1., 2.143, 305.793, 0.349, 0.641, 5.564, 
  0.005, 0.01, 1.09, "", "", "", "", "", "", "", "", "", "", "", "", 4165., 
  0.02, 0.032, 31.5, "samples tested", "", "", "", "", "", "", "", "", "", 
  50.93, 2.06139587*^8, 209.588, 18.1, 2.751, 1.447, 5338.454, "", 181.013, 
  2.42, 0.6, 10.8, 41.949, "", 54.69, 0.539}, {"NGA", "Africa", "Nigeria", 
  "2020-11-03", 63173., 137., 135.571, 1151., 4., 2.286, 306.457, 0.665, 
  0.658, 5.584, 0.019, 0.011, 1.1, "", "", "", "", "", "", "", "", "", "", 
  "", "", 5791., 0.028, 0.023, 42.7, "samples tested", "", "", "", "", "", 
  "", "", "", "", 50.93, 2.06139587*^8, 209.588, 18.1, 2.751, 1.447, 
  5338.454, "", 181.013, 2.42, 0.6, 10.8, 41.949, "", 54.69, 0.539}, 
 {"NGA", "Africa", "Nigeria", "2020-11-04", 63328., 155., 136.714, 1155., 4., 
  2.286, 307.209, 0.752, 0.663, 5.603, 0.019, 0.011, 1.11, "", "", "", "", 
  "", "", "", "", "", 668729., 3.244, "", 7283., 0.035, 0.019, 53.3, 
  "samples tested", "", "", "", "", "", "", "", "", "", 50.93, 2.06139587*^8, 
  209.588, 18.1, 2.751, 1.447, 5338.454, "", 181.013, 2.42, 0.6, 10.8, 
  41.949, "", 54.69, 0.539}, {"NGA", "Africa", "Nigeria", "2020-11-05", 
  63508., 180., 141., 1155., 0., 2., 308.083, 0.873, 0.684, 5.603, 0., 0.01, 
  1.12, "", "", "", "", "", "", "", "", 4454., 673183., 3.266, 0.022, 7489., 
  0.036, 0.019, 53.1, "samples tested", "", "", "", "", "", "", "", "", "", 
  50.93, 2.06139587*^8, 209.588, 18.1, 2.751, 1.447, 5338.454, "", 181.013, 
  2.42, 0.6, 10.8, 41.949, "", 54.69, 0.539}, {"NGA", "Africa", "Nigeria", 
  "2020-11-06", 63731., 223., 148.571, 1155., 0., 1.571, 309.164, 1.082, 
  0.721, 5.603, 0., 0.008, 1.13, "", "", "", "", "", "", "", "", "", "", "", 
  "", 7751., 0.038, 0.019, 52.2, "samples tested", "", "", "", "", "", "", 
  "", "", "", 50.93, 2.06139587*^8, 209.588, 18.1, 2.751, 1.447, 5338.454, 
  "", 181.013, 2.42, 0.6, 10.8, 41.949, "", 54.69, 0.539}, 
 {"NGA", "Africa", "Nigeria", "2020-11-07", 63790., 59., 133.857, 1155., 0., 
  1.571, 309.451, 0.286, 0.649, 5.603, 0., 0.008, 1.13, "", "", "", "", "", 
  "", "", "", "", 681599., 3.306, "", 8013., 0.039, 0.017, 59.9, 
  "samples tested", "", "", "", "", "", "", "", "", "", 50.93, 2.06139587*^8, 
  209.588, 18.1, 2.751, 1.447, 5338.454, "", 181.013, 2.42, 0.6, 10.8, 
  41.949, "", 54.69, 0.539}, {"NGA", "Africa", "Nigeria", "2020-11-08", 
  64090., 300., 160.857, 1154., -1., 1.143, 310.906, 1.455, 0.78, 5.598, 
  -0.005, 0.006, 1.14, "", "", "", "", "", "", "", "", 4796., 686395., 3.33, 
  0.023, 8399., 0.041, 0.019, 52.2, "samples tested", "", "", "", "", "", "", 
  "", "", "", 50.93, 2.06139587*^8, 209.588, 18.1, 2.751, 1.447, 5338.454, 
  "", 181.013, 2.42, 0.6, 10.8, 41.949, "", 54.69, 0.539}, 
 {"NGA", "Africa", "Nigeria", "2020-11-09", 64184., 94., 164., 1158., 4., 
  1.571, 311.362, 0.456, 0.796, 5.618, 0.019, 0.008, 1.12, "", "", "", "", 
  "", "", "", "", 1557., 687952., 3.337, 0.008, 6663., 0.032, 0.025, 40.6, 
  "samples tested", "", "", "", "", "", "", "", "", "", 50.93, 2.06139587*^8, 
  209.588, 18.1, 2.751, 1.447, 5338.454, "", 181.013, 2.42, 0.6, 10.8, 
  41.949, "", 54.69, 0.539}, {"NGA", "Africa", "Nigeria", "2020-11-10", 
  64336., 152., 166.143, 1160., 2., 1.286, 312.099, 0.737, 0.806, 5.627, 
  0.01, 0.006, 1.11, "", "", "", "", "", "", "", "", "", "", "", "", 5161., 
  0.025, 0.032, 31.1, "samples tested", "", "", "", "", "", "", "", "", "", 
  50.93, 2.06139587*^8, 209.588, 18.1, 2.751, 1.447, 5338.454, "", 181.013, 
  2.42, 0.6, 10.8, 41.949, "", 54.69, 0.539}, {"NGA", "Africa", "Nigeria", 
  "2020-11-11", 64516., 180., 169.714, 1162., 2., 1., 312.972, 0.873, 0.823, 
  5.637, 0.01, 0.005, 1.1, "", "", "", "", "", "", "", "", "", "", "", "", 
  3660., 0.018, 0.046, 21.6, "samples tested", "", "", "", "", "", "", "", 
  "", "", 50.93, 2.06139587*^8, 209.588, 18.1, 2.751, 1.447, 5338.454, "", 
  181.013, 2.42, 0.6, 10.8, 41.949, "", 54.69, 0.539}, 
 {"NGA", "Africa", "Nigeria", "2020-11-12", 64728., 212., 174.286, 1162., 0., 
  1., 314.001, 1.028, 0.845, 5.637, 0., 0.005, 1.1, "", "", "", "", "", "", 
  "", "", "", 697544., 3.384, "", 3480., 0.017, 0.05, 20., "samples tested", 
  "", "", "", "", "", "", "", "", "", 50.93, 2.06139587*^8, 209.588, 18.1, 
  2.751, 1.447, 5338.454, "", 181.013, 2.42, 0.6, 10.8, 41.949, "", 54.69, 
  0.539}, {"NGA", "Africa", "Nigeria", "2020-11-13", 64884., 156., 164.714, 
  1163., 1., 1.143, 314.758, 0.757, 0.799, 5.642, 0.005, 0.006, 1.09, "", "", 
  "", "", "", "", "", "", "", "", "", "", 3469., 0.017, 0.047, 21.1, 
  "samples tested", "", "", "", "", "", "", "", "", "", 50.93, 2.06139587*^8, 
  209.588, 18.1, 2.751, 1.447, 5338.454, "", 181.013, 2.42, 0.6, 10.8, 
  41.949, "", 54.69, 0.539}, {"NGA", "Africa", "Nigeria", "2020-11-14", 
  64996., 112., 172.286, 1163., 0., 1.143, 315.301, 0.543, 0.836, 5.642, 0., 
  0.006, 1.08, "", "", "", "", "", "", "", "", "", 705809., 3.424, "", 3459., 
  0.017, 0.05, 20.1, "samples tested", "", "", "", "", "", "", "", "", "", 
  50.93, 2.06139587*^8, 209.588, 18.1, 2.751, 1.447, 5338.454, "", 181.013, 
  2.42, 0.6, 10.8, 41.949, "", 54.69, 0.539}, {"NGA", "Africa", "Nigeria", 
  "2020-11-15", 65148., 152., 151.143, 1163., 0., 1.286, 316.038, 0.737, 
  0.733, 5.642, 0., 0.006, 1.09, "", "", "", "", "", "", "", "", "", "", "", 
  "", 3334., 0.016, 0.045, 22.1, "samples tested", "", "", "", "", "", "", 
  "", "", "", 50.93, 2.06139587*^8, 209.588, 18.1, 2.751, 1.447, 5338.454, 
  "", 181.013, 2.42, 0.6, 10.8, 41.949, "", 54.69, 0.539}, 
 {"NGA", "Africa", "Nigeria", "2020-11-16", 65305., 157., 160.143, 1163., 0., 
  0.714, 316.8, 0.762, 0.777, 5.642, 0., 0.003, 1.09, "", "", "", "", "", "", 
  "", "", "", "", "", "", 3673., 0.018, 0.044, 22.9, "samples tested", "", 
  "", "", "", "", "", "", "", "", 50.93, 2.06139587*^8, 209.588, 18.1, 2.751, 
  1.447, 5338.454, "", 181.013, 2.42, 0.6, 10.8, 41.949, "", 54.69, 0.539}, 
 {"NGA", "Africa", "Nigeria", "2020-11-17", 65457., 152., 160.143, 1163., 0., 
  0.429, 317.537, 0.737, 0.777, 5.642, 0., 0.002, 1.09, "", "", "", "", "", 
  "", "", "", "", "", "", "", 3777., 0.018, 0.042, 23.6, "samples tested", 
  "", "", "", "", "", "", "", "", "", 50.93, 2.06139587*^8, 209.588, 18.1, 
  2.751, 1.447, 5338.454, "", 181.013, 2.42, 0.6, 10.8, 41.949, "", 54.69, 
  0.539}, {"NGA", "Africa", "Nigeria", "2020-11-18", 65693., 236., 168.143, 
  1163., 0., 0.143, 318.682, 1.145, 0.816, 5.642, 0., 0.001, 1.09, "", "", 
  "", "", "", "", "", "", "", 721516., 3.5, "", 3881., 0.019, 0.043, 23.1, 
  "samples tested", "", "", "", "", "", "", "", "", "", 50.93, 2.06139587*^8, 
  209.588, 18.1, 2.751, 1.447, 5338.454, "", 181.013, 2.42, 0.6, 10.8, 
  41.949, "", 54.69, 0.539}, {"NGA", "Africa", "Nigeria", "2020-11-19", 
  65839., 146., 158.714, 1165., 2., 0.429, 319.39, 0.708, 0.77, 5.652, 0.01, 
  0.002, 1.09, "", "", "", "", "", "", "", "", 3278., 724794., 3.516, 0.016, 
  3893., 0.019, 0.041, 24.5, "samples tested", "", "", "", "", "", "", "", 
  "", "", 50.93, 2.06139587*^8, 209.588, 18.1, 2.751, 1.447, 5338.454, "", 
  181.013, 2.42, 0.6, 10.8, 41.949, "", 54.69, 0.539}, 
 {"NGA", "Africa", "Nigeria", "2020-11-20", 65982., 143., 156.857, 1165., 0., 
  0.286, 320.084, 0.694, 0.761, 5.652, 0., 0.001, 1.09, "", "", "", "", "", 
  "", "", "", 3334., 728128., 3.532, 0.016, 3779., 0.018, 0.042, 24.1, 
  "samples tested", "", "", "", "", "", "", "", "", "", 50.93, 2.06139587*^8, 
  209.588, 18.1, 2.751, 1.447, 5338.454, "", 181.013, 2.42, 0.6, 10.8, 
  41.949, "", 54.69, 0.539}, {"NGA", "Africa", "Nigeria", "2020-11-21", 
  66228., 246., 176., 1166., 1., 0.429, 321.277, 1.193, 0.854, 5.656, 0.005, 
  0.002, 1.1, "", "", "", "", "", "", "", "", 11088., 739216., 3.586, 0.054, 
  4772., 0.023, 0.037, 27.1, "samples tested", "", "", "", "", "", "", "", 
  "", "", 50.93, 2.06139587*^8, 209.588, 18.1, 2.751, 1.447, 5338.454, "", 
  181.013, 2.42, 0.6, 10.8, 41.949, "", 54.69, 0.539}, 
 {"NGA", "Africa", "Nigeria", "2020-11-22", 66383., 155., 176.429, 1167., 1., 
  0.571, 322.029, 0.752, 0.856, 5.661, 0.005, 0.003, 1.1, "", "", "", "", "", 
  "", "", "", 4082., 743298., 3.606, 0.02, 4795., 0.023, 0.037, 27.2, 
  "samples tested", "", "", "", "", "", "", "", "", "", 50.93, 2.06139587*^8, 
  209.588, 18.1, 2.751, 1.447, 5338.454, "", 181.013, 2.42, 0.6, 10.8, 
  41.949, "", 54.69, 0.539}, {"NGA", "Africa", "Nigeria", "2020-11-23", 
  66439., 56., 162., 1168., 1., 0.714, 322.301, 0.272, 0.786, 5.666, 0.005, 
  0.003, 1.1, "", "", "", "", "", "", "", "", "", "", "", "", 4651., 0.023, 
  0.035, 28.7, "samples tested", "", "", "", "", "", "", "", "", "", 50.93, 
  2.06139587*^8, 209.588, 18.1, 2.751, 1.447, 5338.454, "", 181.013, 2.42, 
  0.6, 10.8, 41.949, "", 54.69, 0.539}, {"NGA", "Africa", "Nigeria", 
  "2020-11-24", 66607., 168., 164.286, 1169., 1., 0.857, 323.116, 0.815, 
  0.797, 5.671, 0.005, 0.004, 1.11, "", "", "", "", "", "", "", "", "", 
  749136., 3.634, "", 4507., 0.022, 0.036, 27.4, "samples tested", "", "", 
  "", "", "", "", "", "", "", 50.93, 2.06139587*^8, 209.588, 18.1, 2.751, 
  1.447, 5338.454, "", 181.013, 2.42, 0.6, 10.8, 41.949, "", 54.69, 0.539}, 
 {"NGA", "Africa", "Nigeria", "2020-11-25", 66805., 198., 158.857, 1169., 0., 
  0.857, 324.077, 0.961, 0.771, 5.671, 0., 0.004, 1.13, "", "", "", "", "", 
  "", "", "", "", "", "", "", 4453., 0.022, 0.036, 28., "samples tested", "", 
  "", "", "", "", "", "", "", "", 50.93, 2.06139587*^8, 209.588, 18.1, 2.751, 
  1.447, 5338.454, "", 181.013, 2.42, 0.6, 10.8, 41.949, "", 54.69, 0.539}, 
 {"NGA", "Africa", "Nigeria", "2020-11-26", 66974., 169., 162.143, 1169., 0., 
  0.571, 324.896, 0.82, 0.787, 5.671, 0., 0.003, 1.14, "", "", "", "", "", 
  "", "", "", "", 756237., 3.669, "", 4492., 0.022, 0.036, 27.7, 
  "samples tested", "", "", "", "", "", "", "", "", "", 50.93, 2.06139587*^8, 
  209.588, 18.1, 2.751, 1.447, 5338.454, "", 181.013, 2.42, 0.6, 10.8, 
  41.949, "", 54.69, 0.539}, {"NGA", "Africa", "Nigeria", "2020-11-27", 
  67220., 246., 176.857, 1171., 2., 0.857, 326.09, 1.193, 0.858, 5.681, 0.01, 
  0.004, 1.16, "", "", "", "", "", "", "", "", "", "", "", "", 4686., 0.023, 
  0.038, 26.5, "samples tested", "", "", "", "", "", "", "", "", "", 50.93, 
  2.06139587*^8, 209.588, 18.1, 2.751, 1.447, 5338.454, "", 181.013, 2.42, 
  0.6, 10.8, 41.949, "", 54.69, 0.539}, {"NGA", "Africa", "Nigeria", 
  "2020-11-28", 67330., 110., 157.429, 1171., 0., 0.714, 326.623, 0.534, 
  0.764, 5.681, 0., 0.003, 1.18, "", "", "", "", "", "", "", "", "", "", "", 
  "", 3773., 0.018, 0.042, 24., "samples tested", "", "", "", "", "", "", "", 
  "", "", 50.93, 2.06139587*^8, 209.588, 18.1, 2.751, 1.447, 5338.454, "", 
  181.013, 2.42, 0.6, 10.8, 41.949, "", 54.69, 0.539}, 
 {"NGA", "Africa", "Nigeria", "2020-11-29", 67412., 82., 147., 1173., 2., 
  0.857, 327.021, 0.398, 0.713, 5.69, 0.01, 0.004, 1.21, "", "", "", "", "", 
  "", "", "", "", "", "", "", 3860., 0.019, 0.038, 26.3, "samples tested", 
  "", "", "", "", "", "", "", "", "", 50.93, 2.06139587*^8, 209.588, 18.1, 
  2.751, 1.447, 5338.454, "", 181.013, 2.42, 0.6, 10.8, 41.949, "", 54.69, 
  0.539}, {"NGA", "Africa", "Nigeria", "2020-11-30", 67557., 145., 159.714, 
  1173., 0., 0.714, 327.725, 0.703, 0.775, 5.69, 0., 0.003, 1.24, "", "", "", 
  "", "", "", "", "", "", "", "", "", 4114., 0.02, 0.039, 25.8, 
  "samples tested", "", "", "", "", "", "", "", "", "", 50.93, 2.06139587*^8, 
  209.588, 18.1, 2.751, 1.447, 5338.454, "", 181.013, 2.42, 0.6, 10.8, 
  41.949, "", 54.69, 0.539}, {"NGA", "Africa", "Nigeria", "2020-12-01", 
  67838., 281., 175.857, 1176., 3., 1., 329.088, 1.363, 0.853, 5.705, 0.015, 
  0.005, 1.28, "", "", "", "", "", "", "", "", "", 779708., 3.782, "", 4367., 
  0.021, 0.04, 24.8, "samples tested", "", "", "", "", "", "", "", "", "", 
  50.93, 2.06139587*^8, 209.588, 18.1, 2.751, 1.447, 5338.454, "", 181.013, 
  2.42, 0.6, 10.8, 41.949, "", 54.69, 0.539}, {"NGA", "Africa", "Nigeria", 
  "2020-12-02", 67960., 122., 165., 1177., 1., 1.143, 329.68, 0.592, 0.8, 
  5.71, 0.005, 0.006, 1.31, "", "", "", "", "", "", "", "", "", "", "", "", 
  4424., 0.021, 0.037, 26.8, "samples tested", "", "", "", "", "", "", "", 
  "", "", 50.93, 2.06139587*^8, 209.588, 18.1, 2.751, 1.447, 5338.454, "", 
  181.013, 2.42, 0.6, 10.8, 41.949, "", 54.69, 0.539}, 
 {"NGA", "Africa", "Nigeria", "2020-12-03", 68303., 343., 189.857, 1179., 2., 
  1.429, 331.343, 1.664, 0.921, 5.719, 0.01, 0.007, 1.36, "", "", "", "", "", 
  "", "", "", "", "", "", "", 4480., 0.022, 0.042, 23.6, "samples tested", 
  "", "", "", "", "", "", "", "", "", 50.93, 2.06139587*^8, 209.588, 18.1, 
  2.751, 1.447, 5338.454, "", 181.013, 2.42, 0.6, 10.8, 41.949, "", 54.69, 
  0.539}, {"NGA", "Africa", "Nigeria", "2020-12-04", 68627., 324., 201., 
  1179., 0., 1.143, 332.915, 1.572, 0.975, 5.719, 0., 0.006, 1.4, "", "", "", 
  "", "", "", "", "", "", 791539., 3.84, "", 4373., 0.021, 0.046, 21.8, 
  "samples tested", "", "", "", "", "", "", "", "", "", 50.93, 2.06139587*^8, 
  209.588, 18.1, 2.751, 1.447, 5338.454, "", 181.013, 2.42, 0.6, 10.8, 
  41.949, "", 54.69, 0.539}, {"NGA", "Africa", "Nigeria", "2020-12-05", 
  68937., 310., 229.571, 1180., 1., 1.286, 334.419, 1.504, 1.114, 5.724, 
  0.005, 0.006, 1.43, "", "", "", "", "", "", "", "", "", "", "", "", 4277., 
  0.021, 0.054, 18.6, "samples tested", "", "", "", "", "", "", "", "", "", 
  50.93, 2.06139587*^8, 209.588, 18.1, 2.751, 1.447, 5338.454, "", 181.013, 
  2.42, 0.6, 10.8, 41.949, "", 54.69, 0.539}, {"NGA", "Africa", "Nigeria", 
  "2020-12-06", 69255., 318., 263.286, 1180., 0., 1., 335.962, 1.543, 1.277, 
  5.724, 0., 0.005, 1.46, "", "", "", "", "", "", "", "", "", "", "", "", 
  4182., 0.02, 0.063, 15.9, "samples tested", "", "", "", "", "", "", "", "", 
  "", 50.93, 2.06139587*^8, 209.588, 18.1, 2.751, 1.447, 5338.454, "", 
  181.013, 2.42, 0.6, 10.8, 41.949, "", 54.69, 0.539}, 
 {"NGA", "Africa", "Nigeria", "2020-12-07", 69645., 390., 298.286, 1181., 1., 
  1.143, 337.854, 1.892, 1.447, 5.729, 0.005, 0.006, 1.48, "", "", "", "", 
  "", "", "", "", "", 803621., 3.898, "", 4087., 0.02, 0.073, 13.7, 
  "samples tested", "", "", "", "", "", "", "", "", "", 50.93, 2.06139587*^8, 
  209.588, 18.1, 2.751, 1.447, 5338.454, "", 181.013, 2.42, 0.6, 10.8, 
  41.949, "", 54.69, 0.539}, {"NGA", "Africa", "Nigeria", "2020-12-08", 
  70195., 550., 336.714, 1182., 1., 0.857, 340.522, 2.668, 1.633, 5.734, 
  0.005, 0.004, 1.49, "", "", "", "", "", "", "", "", 14292., 817913., 3.968, 
  0.069, 5458., 0.026, 0.062, 16.2, "samples tested", "", "", "", "", "", "", 
  "", "", "", 50.93, 2.06139587*^8, 209.588, 18.1, 2.751, 1.447, 5338.454, 
  "", 181.013, 2.42, 0.6, 10.8, 41.949, "", 54.69, 0.539}, 
 {"NGA", "Africa", "Nigeria", "2020-12-09", 70669., 474., 387., 1184., 2., 
  1., 342.821, 2.299, 1.877, 5.744, 0.01, 0.005, 1.49, "", "", "", "", "", 
  "", "", "", 4318., 822231., 3.989, 0.021, 5511., 0.027, 0.07, 14.2, 
  "samples tested", "", "", "", "", "", "", "", "", "", 50.93, 2.06139587*^8, 
  209.588, 18.1, 2.751, 1.447, 5338.454, "", 181.013, 2.42, 0.6, 10.8, 
  41.949, "", 54.69, 0.539}, {"NGA", "Africa", "Nigeria", "2020-12-10", 
  71344., 675., 434.429, 1190., 6., 1.571, 346.096, 3.274, 2.107, 5.773, 
  0.029, 0.008, 1.48, "", "", "", "", "", "", "", "", 7512., 829743., 4.025, 
  0.036, 6021., 0.029, 0.072, 13.9, "samples tested", "", "", "", "", "", "", 
  "", "", "", 50.93, 2.06139587*^8, 209.588, 18.1, 2.751, 1.447, 5338.454, 
  "", 181.013, 2.42, 0.6, 10.8, 41.949, "", 54.69, 0.539}, 
 {"NGA", "Africa", "Nigeria", "2020-12-11", 72140., 796., 501.857, 1190., 0., 
  1.571, 349.957, 3.861, 2.435, 5.773, 0., 0.008, 1.47, "", "", "", "", "", 
  "", "", "", 4012., 833755., 4.045, 0.019, 6031., 0.029, 0.083, 12., 
  "samples tested", "", "", "", "", "", "", "", "", "", 50.93, 2.06139587*^8, 
  209.588, 18.1, 2.751, 1.447, 5338.454, "", 181.013, 2.42, 0.6, 10.8, 
  41.949, "", 54.69, 0.539}, {"NGA", "Africa", "Nigeria", "2020-12-12", 
  72757., 617., 545.714, 1194., 4., 2., 352.95, 2.993, 2.647, 5.792, 0.019, 
  0.01, 1.45, "", "", "", "", "", "", "", "", 4578., 838333., 4.067, 0.022, 
  6110., 0.03, 0.089, 11.2, "samples tested", "", "", "", "", "", "", "", "", 
  "", 50.93, 2.06139587*^8, 209.588, 18.1, 2.751, 1.447, 5338.454, "", 
  181.013, 2.42, 0.6, 10.8, 41.949, "", 54.69, 0.539}, 
 {"NGA", "Africa", "Nigeria", "2020-12-13", 73175., 418., 560., 1197., 3., 
  2.429, 354.978, 2.028, 2.717, 5.807, 0.015, 0.012, 1.43, "", "", "", "", 
  "", "", "", "", 7125., 845458., 4.101, 0.035, 6552., 0.032, 0.085, 11.7, 
  "samples tested", "", "", "", "", "", "", "", "", "", 50.93, 2.06139587*^8, 
  209.588, 18.1, 2.751, 1.447, 5338.454, "", 181.013, 2.42, 0.6, 10.8, 
  41.949, "", 54.69, 0.539}, {"NGA", "Africa", "Nigeria", "2020-12-14", 
  73374., 199., 532.714, 1197., 0., 2.286, 355.943, 0.965, 2.584, 5.807, 0., 
  0.011, 1.41, "", "", "", "", "", "", "", "", 2736., 848194., 4.115, 0.013, 
  6368., 0.031, 0.084, 12., "samples tested", "", "", "", "", "", "", "", "", 
  "", 50.93, 2.06139587*^8, 209.588, 18.1, 2.751, 1.447, 5338.454, "", 
  181.013, 2.42, 0.6, 10.8, 41.949, "", 54.69, 0.539}, 
 {"NGA", "Africa", "Nigeria", "2020-12-15", 74132., 758., 562.429, 1200., 3., 
  2.571, 359.62, 3.677, 2.728, 5.821, 0.015, 0.012, 1.41, "", "", "", "", "", 
  "", "", "", "", "", "", "", 5123., 0.025, 0.11, 9.1, "samples tested", "", 
  "", "", "", "", "", "", "", "", 50.93, 2.06139587*^8, 209.588, 18.1, 2.751, 
  1.447, 5338.454, "", 181.013, 2.42, 0.6, 10.8, 41.949, "", 54.69, 0.539}, 
 {"NGA", "Africa", "Nigeria", "2020-12-16", 75062., 930., 627.571, 1200., 0., 
  2.286, 364.132, 4.512, 3.044, 5.821, 0., 0.011, 1.41, "", "", "", "", "", 
  "", "", "", "", 859357., 4.169, "", 5304., 0.026, 0.118, 8.5, 
  "samples tested", "", "", "", "", "", "", "", "", "", 50.93, 2.06139587*^8, 
  209.588, 18.1, 2.751, 1.447, 5338.454, "", 181.013, 2.42, 0.6, 10.8, 
  41.949, "", 54.69, 0.539}, {"NGA", "Africa", "Nigeria", "2020-12-17", 
  76207., 1145., 694.714, 1201., 1., 1.571, 369.686, 5.554, 3.37, 5.826, 
  0.005, 0.008, 1.39, "", "", "", "", "", "", "", "", 4747., 864104., 4.192, 
  0.023, 4909., 0.024, 0.142, 7.1, "samples tested", "", "", "", "", "", "", 
  "", "", "", 50.93, 2.06139587*^8, 209.588, 18.1, 2.751, 1.447, 5338.454, 
  "", 181.013, 2.42, 0.6, 10.8, 41.949, "", 54.69, 0.539}, 
 {"NGA", "Africa", "Nigeria", "2020-12-18", 77013., 806., 696.143, 1212., 
  11., 3.143, 373.596, 3.91, 3.377, 5.88, 0.053, 0.015, 1.36, "", "", "", "", 
  "", "", "", "", 5258., 869362., 4.217, 0.026, 5087., 0.025, 0.137, 7.3, 
  "samples tested", "", "", "", "", "", "", "", "", "", 50.93, 2.06139587*^8, 
  209.588, 18.1, 2.751, 1.447, 5338.454, "", 181.013, 2.42, 0.6, 10.8, 
  41.949, "", 54.69, 0.539}, {"NGA", "Africa", "Nigeria", "2020-12-19", 
  77933., 920., 739.429, 1218., 6., 3.429, 378.059, 4.463, 3.587, 5.909, 
  0.029, 0.017, 1.34, "", "", "", "", "", "", "", "", 5255., 874617., 4.243, 
  0.025, 5183., 0.025, 0.143, 7., "samples tested", "", "", "", "", "", "", 
  "", "", "", 50.93, 2.06139587*^8, 209.588, 18.1, 2.751, 1.447, 5338.454, 
  "", 181.013, 2.42, 0.6, 10.8, 41.949, "", 54.69, 0.539}, 
 {"NGA", "Africa", "Nigeria", "2020-12-20", 78434., 501., 751.286, 1221., 3., 
  3.429, 380.49, 2.43, 3.645, 5.923, 0.015, 0.017, 1.31, "", "", "", "", "", 
  "", "", "", "", "", "", "", 5521., 0.027, 0.136, 7.3, "samples tested", "", 
  "", "", "", "", "", "", "", "", 50.93, 2.06139587*^8, 209.588, 18.1, 2.751, 
  1.447, 5338.454, "", 181.013, 2.42, 0.6, 10.8, 41.949, "", 54.69, 0.539}, 
 {"NGA", "Africa", "Nigeria", "2020-12-21", 78790., 356., 773.714, 1227., 6., 
  4.286, 382.217, 1.727, 3.753, 5.952, 0.029, 0.021, 1.29, "", "", "", "", 
  "", "", "", "", "", 893590., 4.335, "", 6485., 0.031, 0.119, 8.4, 
  "samples tested", "", "", "", "", "", "", "", "", "", 50.93, 2.06139587*^8, 
  209.588, 18.1, 2.751, 1.447, 5338.454, "", 181.013, 2.42, 0.6, 10.8, 
  41.949, "", 54.69, 0.539}, {"NGA", "Africa", "Nigeria", "2020-12-22", 
  79789., 999., 808.143, 1231., 4., 4.429, 387.063, 4.846, 3.92, 5.972, 
  0.019, 0.021, 1.28, "", "", "", "", "", "", "", "", 10210., 903800., 4.384, 
  0.05, 7146., 0.035, 0.113, 8.8, "samples tested", "", "", "", "", "", "", 
  "", "", "", 58.33, 2.06139587*^8, 209.588, 18.1, 2.751, 1.447, 5338.454, 
  "", 181.013, 2.42, 0.6, 10.8, 41.949, "", 54.69, 0.539}, 
 {"NGA", "Africa", "Nigeria", "2020-12-23", 80922., 1133., 837.143, 1236., 
  5., 5.143, 392.559, 5.496, 4.061, 5.996, 0.024, 0.025, 1.26, "", "", "", 
  "", "", "", "", "", "", "", "", "", 6943., 0.034, 0.121, 8.3, 
  "samples tested", "", "", "", "", "", "", "", "", "", 58.33, 2.06139587*^8, 
  209.588, 18.1, 2.751, 1.447, 5338.454, "", 181.013, 2.42, 0.6, 10.8, 
  41.949, "", 54.69, 0.539}, {"NGA", "Africa", "Nigeria", "2020-12-24", 
  81963., 1041., 822.286, 1242., 6., 5.857, 397.609, 5.05, 3.989, 6.025, 
  0.029, 0.028, 1.24, "", "", "", "", "", "", "", "", "", 912114., 4.425, "", 
  6859., 0.033, 0.12, 8.3, "samples tested", "", "", "", "", "", "", "", "", 
  "", 58.33, 2.06139587*^8, 209.588, 18.1, 2.751, 1.447, 5338.454, "", 
  181.013, 2.42, 0.6, 10.8, 41.949, "", 54.69, 0.539}, 
 {"NGA", "Africa", "Nigeria", "2020-12-25", 82747., 784., 819.143, 1246., 4., 
  4.857, 401.412, 3.803, 3.974, 6.044, 0.019, 0.024, 1.22, "", "", "", "", 
  "", "", "", "", "", "", "", "", 7043., 0.034, 0.116, 8.6, "samples tested", 
  "", "", "", "", "", "", "", "", "", 58.33, 2.06139587*^8, 209.588, 18.1, 
  2.751, 1.447, 5338.454, "", 181.013, 2.42, 0.6, 10.8, 41.949, "", 54.69, 
  0.539}, {"NGA", "Africa", "Nigeria", "2020-12-26", 83576., 829., 806.143, 
  1247., 1., 4.143, 405.434, 4.022, 3.911, 6.049, 0.005, 0.02, 1.21, "", "", 
  "", "", "", "", "", "", "", 925215., 4.488, "", 7228., 0.035, 0.112, 9., 
  "samples tested", "", "", "", "", "", "", "", "", "", 58.33, 2.06139587*^8, 
  209.588, 18.1, 2.751, 1.447, 5338.454, "", 181.013, 2.42, 0.6, 10.8, 
  41.949, "", 54.69, 0.539}, {"NGA", "Africa", "Nigeria", "2020-12-27", 
  84414., 838., 854.286, 1254., 7., 4.714, 409.499, 4.065, 4.144, 6.083, 
  0.034, 0.023, 1.2, "", "", "", "", "", "", "", "", "", "", "", "", 6381., 
  0.031, 0.134, 7.5, "samples tested", "", "", "", "", "", "", "", "", "", 
  58.33, 2.06139587*^8, 209.588, 18.1, 2.751, 1.447, 5338.454, "", 181.013, 
  2.42, 0.6, 10.8, 41.949, "", 54.69, 0.539}, {"NGA", "Africa", "Nigeria", 
  "2020-12-28", 84811., 397., 860.143, 1264., 10., 5.286, 411.425, 1.926, 
  4.173, 6.132, 0.049, 0.026, 1.19, "", "", "", "", "", "", "", "", "", 
  932327., 4.523, "", 5534., 0.027, 0.155, 6.4, "samples tested", "", "", "", 
  "", "", "", "", "", "", 58.33, 2.06139587*^8, 209.588, 18.1, 2.751, 1.447, 
  5338.454, "", 181.013, 2.42, 0.6, 10.8, 41.949, "", 54.69, 0.539}, 
 {"NGA", "Africa", "Nigeria", "2020-12-29", 85560., 749., 824.429, 1267., 3., 
  5.143, 415.059, 3.633, 3.999, 6.146, 0.015, 0.025, 1.19, "", "", "", "", 
  "", "", "", "", 5385., 937712., 4.549, 0.026, 4845., 0.024, 0.17, 5.9, 
  "samples tested", "", "", "", "", "", "", "", "", "", 58.33, 2.06139587*^8, 
  209.588, 18.1, 2.751, 1.447, 5338.454, "", 181.013, 2.42, 0.6, 10.8, 
  41.949, "", 54.69, 0.539}, {"NGA", "Africa", "Nigeria", "2020-12-30", 
  86576., 1016., 807.714, 1278., 11., 6., 419.987, 4.929, 3.918, 6.2, 0.053, 
  0.029, 1.19, "", "", "", "", "", "", "", "", 890., 938602., 4.553, 0.004, 
  4378., 0.021, 0.184, 5.4, "samples tested", "", "", "", "", "", "", "", "", 
  "", 58.33, 2.06139587*^8, 209.588, 18.1, 2.751, 1.447, 5338.454, "", 
  181.013, 2.42, 0.6, 10.8, 41.949, "", 54.69, 0.539}, 
 {"NGA", "Africa", "Nigeria", "2020-12-31", 87607., 1031., 806.286, 1289., 
  11., 6.714, 424.989, 5.001, 3.911, 6.253, 0.053, 0.033, 1.2, "", "", "", 
  "", "", "", "", "", 9446., 948048., 4.599, 0.046, 5133., 0.025, 0.157, 6.4, 
  "samples tested", "", "", "", "", "", "", "", "", "", 58.33, 2.06139587*^8, 
  209.588, 18.1, 2.751, 1.447, 5338.454, "", 181.013, 2.42, 0.6, 10.8, 
  41.949, "", 54.69, 0.539}, {"NGA", "Africa", "Nigeria", "2021-01-01", 
  88587., 980., 834.286, 1294., 5., 6.857, 429.743, 4.754, 4.047, 6.277, 
  0.024, 0.033, 1.2, "", "", "", "", "", "", "", "", "", "", "", "", 4550., 
  0.022, 0.183, 5.5, "samples tested", "", "", "", "", "", "", "", "", "", 
  58.33, 2.06139587*^8, 209.588, 18.1, 2.751, 1.447, 5338.454, "", 181.013, 
  2.42, 0.6, 10.8, 41.949, "", 54.69, 0.539}, {"NGA", "Africa", "Nigeria", 
  "2021-01-02", 89163., 576., 798.143, 1302., 8., 7.857, 432.537, 2.794, 
  3.872, 6.316, 0.039, 0.038, 1.21, "", "", "", "", "", "", "", "", "", 
  952975., 4.623, "", 3966., 0.019, 0.201, 5., "samples tested", "", "", "", 
  "", "", "", "", "", "", 58.33, 2.06139587*^8, 209.588, 18.1, 2.751, 1.447, 
  5338.454, "", 181.013, 2.42, 0.6, 10.8, 41.949, "", 54.69, 0.539}, 
 {"NGA", "Africa", "Nigeria", "2021-01-03", 90080., 917., 809.429, 1311., 9., 
  8.143, 436.985, 4.448, 3.927, 6.36, 0.044, 0.04, 1.23, "", "", "", "", "", 
  "", "", "", 2454., 955429., 4.635, 0.012, 3808., 0.018, 0.213, 4.7, 
  "samples tested", "", "", "", "", "", "", "", "", "", 58.33, 2.06139587*^8, 
  209.588, 18.1, 2.751, 1.447, 5338.454, "", 181.013, 2.42, 0.6, 10.8, 
  41.949, "", 54.69, 0.539}, {"NGA", "Africa", "Nigeria", "2021-01-04", 
  91351., 1271., 934.286, 1318., 7., 7.714, 443.151, 6.166, 4.532, 6.394, 
  0.034, 0.037, 1.25, "", "", "", "", "", "", "", "", 3482., 958911., 4.652, 
  0.017, 3798., 0.018, 0.246, 4.1, "samples tested", "", "", "", "", "", "", 
  "", "", "", 58.33, 2.06139587*^8, 209.588, 18.1, 2.751, 1.447, 5338.454, 
  "", 181.013, 2.42, 0.6, 10.8, 41.949, "", 54.69, 0.539}, 
 {"NGA", "Africa", "Nigeria", "2021-01-05", 92705., 1354., 1020.714, 1319., 
  1., 7.429, 449.72, 6.568, 4.952, 6.399, 0.005, 0.036, 1.25, "", "", "", "", 
  "", "", "", "", 21135., 980046., 4.754, 0.103, 6048., 0.029, 0.169, 5.9, 
  "samples tested", "", "", "", "", "", "", "", "", "", 58.33, 2.06139587*^8, 
  209.588, 18.1, 2.751, 1.447, 5338.454, "", 181.013, 2.42, 0.6, 10.8, 
  41.949, "", 54.69, 0.539}, {"NGA", "Africa", "Nigeria", "2021-01-06", 
  94369., 1664., 1113.286, 1324., 5., 6.571, 457.792, 8.072, 5.401, 6.423, 
  0.024, 0.032, 1.25, "", "", "", "", "", "", "", "", "", "", "", "", 7697., 
  0.037, 0.145, 6.9, "samples tested", "", "", "", "", "", "", "", "", "", 
  58.33, 2.06139587*^8, 209.588, 18.1, 2.751, 1.447, 5338.454, "", 181.013, 
  2.42, 0.6, 10.8, 41.949, "", 54.69, 0.539}, {"NGA", "Africa", "Nigeria", 
  "2021-01-07", 95934., 1565., 1189.571, 1330., 6., 5.857, 465.384, 7.592, 
  5.771, 6.452, 0.029, 0.028, 1.24, "", "", "", "", "", "", "", "", "", 
  1.004915*^6, 4.875, "", 8124., 0.039, 0.146, 6.8, "samples tested", "", "", 
  "", "", "", "", "", "", "", 58.33, 2.06139587*^8, 209.588, 18.1, 2.751, 
  1.447, 5338.454, "", 181.013, 2.42, 0.6, 10.8, 41.949, "", 54.69, 0.539}, 
 {"NGA", "Africa", "Nigeria", "2021-01-08", 97478., 1544., 1270.143, 1342., 
  12., 6.857, 472.874, 7.49, 6.162, 6.51, 0.058, 0.033, 1.23, "", "", "", "", 
  "", "", "", "", 6669., 1.011584*^6, 4.907, 0.032, 8725., 0.042, 0.146, 6.9, 
  "samples tested", "", "", "", "", "", "", "", "", "", 58.33, 2.06139587*^8, 
  209.588, 18.1, 2.751, 1.447, 5338.454, "", 181.013, 2.42, 0.6, 10.8, 
  41.949, "", 54.69, 0.539}, {"NGA", "Africa", "Nigeria", "2021-01-09", 
  99063., 1585., 1414.286, 1350., 8., 6.857, 480.563, 7.689, 6.861, 6.549, 
  0.039, 0.033, 1.21, "", "", "", "", "", "", "", "", 6477., 1.018061*^6, 
  4.939, 0.031, 9298., 0.045, 0.152, 6.6, "samples tested", "", "", "", "", 
  "", "", "", "", "", 58.33, 2.06139587*^8, 209.588, 18.1, 2.751, 1.447, 
  5338.454, "", 181.013, 2.42, 0.6, 10.8, 41.949, "", 54.69, 0.539}, 
 {"NGA", "Africa", "Nigeria", "2021-01-10", 100087., 1024., 1429.571, 1358., 
  8., 6.714, 485.53, 4.968, 6.935, 6.588, 0.039, 0.033, 1.2, "", "", "", "", 
  "", "", "", "", 7499., 1.02556*^6, 4.975, 0.036, 10019., 0.049, 0.143, 7., 
  "samples tested", "", "", "", "", "", "", "", "", "", 58.33, 2.06139587*^8, 
  209.588, 18.1, 2.751, 1.447, 5338.454, "", 181.013, 2.42, 0.6, 10.8, 
  41.949, "", 54.69, 0.539}, {"NGA", "Africa", "Nigeria", "2021-01-11", 
  101331., 1244., 1425.714, 1361., 3., 6.143, 491.565, 6.035, 6.916, 6.602, 
  0.015, 0.03, 1.18, "", "", "", "", "", "", "", "", 8298., 1.033858*^6, 
  5.015, 0.04, 10707., 0.052, 0.133, 7.5, "samples tested", "", "", "", "", 
  "", "", "", "", "", 58.33, 2.06139587*^8, 209.588, 18.1, 2.751, 1.447, 
  5338.454, "", 181.013, 2.42, 0.6, 10.8, 41.949, "", 54.69, 0.539}, 
 {"NGA", "Africa", "Nigeria", "2021-01-12", 102601., 1270., 1413.714, 1373., 
  12., 7.714, 497.726, 6.161, 6.858, 6.661, 0.058, 0.037, 1.17, "", "", "", 
  "", "", "", "", "", "", "", "", "", 12529., 0.061, 0.113, 8.9, 
  "samples tested", "", "", "", "", "", "", "", "", "", 58.33, 2.06139587*^8, 
  209.588, 18.1, 2.751, 1.447, 5338.454, "", 181.013, 2.42, 0.6, 10.8, 
  41.949, "", 54.69, 0.539}, {"NGA", "Africa", "Nigeria", "2021-01-13", 
  103999., 1398., 1375.714, 1382., 9., 8.286, 504.508, 6.782, 6.674, 6.704, 
  0.044, 0.04, 1.16, "", "", "", "", "", "", "", "", "", "", "", "", 15595., 
  0.076, 0.088, 11.3, "samples tested", "", "", "", "", "", "", "", "", "", 
  58.33, 2.06139587*^8, 209.588, 18.1, 2.751, 1.447, 5338.454, "", 181.013, 
  2.42, 0.6, 10.8, 41.949, "", 54.69, 0.539}, {"NGA", "Africa", "Nigeria", 
  "2021-01-14", 105478., 1479., 1363.429, 1405., 23., 10.714, 511.682, 7.175, 
  6.614, 6.816, 0.112, 0.052, 1.15, "", "", "", "", "", "", "", "", "", 
  1.135535*^6, 5.509, "", 18660., 0.091, 0.073, 13.7, "samples tested", "", 
  "", "", "", "", "", "", "", "", 58.33, 2.06139587*^8, 209.588, 18.1, 2.751, 
  1.447, 5338.454, "", 181.013, 2.42, 0.6, 10.8, 41.949, "", 54.69, 0.539}, 
 {"NGA", "Africa", "Nigeria", "2021-01-15", 107345., 1867., 1409.571, 1413., 
  8., 10.143, 520.739, 9.057, 6.838, 6.855, 0.039, 0.049, 1.15, "", "", "", 
  "", "", "", "", "", 5612., 1.141147*^6, 5.536, 0.027, 18509., 0.09, 0.076, 
  13.1, "samples tested", "", "", "", "", "", "", "", "", "", 58.33, 
  2.06139587*^8, 209.588, 18.1, 2.751, 1.447, 5338.454, "", 181.013, 2.42, 
  0.6, 10.8, 41.949, "", 54.69, 0.539}, {"NGA", "Africa", "Nigeria", 
  "2021-01-16", 108943., 1598., 1411.429, 1420., 7., 10., 528.491, 7.752, 
  6.847, 6.889, 0.034, 0.049, 1.14, "", "", "", "", "", "", "", "", 6376., 
  1.147523*^6, 5.567, 0.031, 18495., 0.09, 0.076, 13.1, "samples tested", "", 
  "", "", "", "", "", "", "", "", 58.33, 2.06139587*^8, 209.588, 18.1, 2.751, 
  1.447, 5338.454, "", 181.013, 2.42, 0.6, 10.8, 41.949, "", 54.69, 0.539}, 
 {"NGA", "Africa", "Nigeria", "2021-01-17", 110387., 1444., 1471.429, 1435., 
  15., 11., 535.496, 7.005, 7.138, 6.961, 0.073, 0.053, 1.13, "", "", "", "", 
  "", "", "", "", 6615., 1.154138*^6, 5.599, 0.032, 18368., 0.089, 0.08, 
  12.5, "samples tested", "", "", "", "", "", "", "", "", "", 58.33, 
  2.06139587*^8, 209.588, 18.1, 2.751, 1.447, 5338.454, "", 181.013, 2.42, 
  0.6, 10.8, 41.949, "", 54.69, 0.539}, {"NGA", "Africa", "Nigeria", 
  "2021-01-18", 112004., 1617., 1524.714, 1449., 14., 12.571, 543.341, 7.844, 
  7.397, 7.029, 0.068, 0.061, 1.11, "", "", "", "", "", "", "", "", 18096., 
  1.172234*^6, 5.687, 0.088, 19768., 0.096, 0.077, 13., "samples tested", "", 
  "", "", "", "", "", "", "", "", 58.33, 2.06139587*^8, 209.588, 18.1, 2.751, 
  1.447, 5338.454, "", 181.013, 2.42, 0.6, 10.8, 41.949, "", 54.69, 0.539}, 
 {"NGA", "Africa", "Nigeria", "2021-01-19", 113305., 1301., 1529.143, 1464., 
  15., 13., 549.652, 6.311, 7.418, 7.102, 0.073, 0.063, 1.09, "", "", "", "", 
  "", "", "", "", 19632., 1.191866*^6, 5.782, 0.095, 17731., 0.086, 0.086, 
  11.6, "samples tested", "", "", "", "", "", "", "", "", "", 58.33, 
  2.06139587*^8, 209.588, 18.1, 2.751, 1.447, 5338.454, "", 181.013, 2.42, 
  0.6, 10.8, 41.949, "", 54.69, 0.539}, {"NGA", "Africa", "Nigeria", 
  "2021-01-20", 114691., 1386., 1527.429, 1478., 14., 13.714, 556.375, 6.724, 
  7.41, 7.17, 0.068, 0.067, 1.08, "", "", "", "", "", "", "", "", 6892., 
  1.198758*^6, 5.815, 0.033, 13874., 0.067, 0.11, 9.1, "samples tested", "", 
  "", "", "", "", "", "", "", "", 58.33, 2.06139587*^8, 209.588, 18.1, 2.751, 
  1.447, 5338.454, "", 181.013, 2.42, 0.6, 10.8, 41.949, "", 54.69, 0.539}, 
 {"NGA", "Africa", "Nigeria", "2021-01-21", 116655., 1964., 1596.714, 1485., 
  7., 11.429, 565.903, 9.528, 7.746, 7.204, 0.034, 0.055, 1.07, "", "", "", 
  "", "", "", "", "", 4355., 1.203113*^6, 5.836, 0.021, 9654., 0.047, 0.165, 
  6., "samples tested", "", "", "", "", "", "", "", "", "", 58.33, 
  2.06139587*^8, 209.588, 18.1, 2.751, 1.447, 5338.454, "", 181.013, 2.42, 
  0.6, 10.8, 41.949, "", 54.69, 0.539}, {"NGA", "Africa", "Nigeria", 
  "2021-01-22", 118138., 1483., 1541.857, 1490., 5., 11., 573.097, 7.194, 
  7.48, 7.228, 0.024, 0.053, 1.06, "", "", "", "", "", "", "", "", 22066., 
  1.225179*^6, 5.943, 0.107, 12005., 0.058, 0.128, 7.8, "samples tested", "", 
  "", "", "", "", "", "", "", "", 58.33, 2.06139587*^8, 209.588, 18.1, 2.751, 
  1.447, 5338.454, "", 181.013, 2.42, 0.6, 10.8, 41.949, "", 54.69, 0.539}, 
 {"NGA", "Africa", "Nigeria", "2021-01-23", 120602., 2464., 1665.571, 1502., 
  12., 11.714, 585.05, 11.953, 8.08, 7.286, 0.058, 0.057, 1.05, "", "", "", 
  "", "", "", "", "", 16051., 1.24123*^6, 6.021, 0.078, 13387., 0.065, 0.124, 
  8., "samples tested", "", "", "", "", "", "", "", "", "", 58.33, 
  2.06139587*^8, 209.588, 18.1, 2.751, 1.447, 5338.454, "", 181.013, 2.42, 
  0.6, 10.8, 41.949, "", 54.69, 0.539}, {"NGA", "Africa", "Nigeria", 
  "2021-01-24", 121566., 964., 1597., 1504., 2., 9.857, 589.727, 4.676, 
  7.747, 7.296, 0.01, 0.048, 1.03, "", "", "", "", "", "", "", "", 17304., 
  1.258534*^6, 6.105, 0.084, 14914., 0.072, 0.107, 9.3, "samples tested", "", 
  "", "", "", "", "", "", "", "", 58.33, 2.06139587*^8, 209.588, 18.1, 2.751, 
  1.447, 5338.454, "", 181.013, 2.42, 0.6, 10.8, 41.949, "", 54.69, 0.539}, 
 {"NGA", "Africa", "Nigeria", "2021-01-25", 122996., 1430., 1570.286, 1507., 
  3., 8.286, 596.664, 6.937, 7.618, 7.311, 0.015, 0.04, 1.01, "", "", "", "", 
  "", "", "", "", 11989., 1.270523*^6, 6.163, 0.058, 14041., 0.068, 0.112, 
  8.9, "samples tested", "", "", "", "", "", "", "", "", "", 58.33, 
  2.06139587*^8, 209.588, 18.1, 2.751, 1.447, 5338.454, "", 181.013, 2.42, 
  0.6, 10.8, 41.949, "", 54.69, 0.539}, {"NGA", "Africa", "Nigeria", 
  "2021-01-26", 124299., 1303., 1570.571, 1522., 15., 8.286, 602.985, 6.321, 
  7.619, 7.383, 0.073, 0.04, 0.99, "", "", "", "", "", "", "", "", "", "", 
  "", "", 11996., 0.058, 0.131, 7.6, "samples tested", "", "", "", "", "", 
  "", "", "", "", 58.33, 2.06139587*^8, 209.588, 18.1, 2.751, 1.447, 
  5338.454, "", 181.013, 2.42, 0.6, 10.8, 41.949, "", 54.69, 0.539}, 
 {"NGA", "Africa", "Nigeria", "2021-01-27", 126160., 1861., 1638.429, 1543., 
  21., 9.286, 612.012, 9.028, 7.948, 7.485, 0.102, 0.045, 0.98, "", "", "", 
  "", "", "", "", "", "", "", "", "", 11771., 0.057, 0.139, 7.2, 
  "samples tested", "", "", "", "", "", "", "", "", "", 58.33, 2.06139587*^8, 
  209.588, 18.1, 2.751, 1.447, 5338.454, "", 181.013, 2.42, 0.6, 10.8, 
  41.949, "", 54.69, 0.539}, {"NGA", "Africa", "Nigeria", "2021-01-28", 
  127024., 864., 1481.286, 1547., 4., 8.857, 616.204, 4.191, 7.186, 7.505, 
  0.019, 0.043, 0.96, "", "", "", "", "", "", "", "", "", "", "", "", 11908., 
  0.058, 0.124, 8., "samples tested", "", "", "", "", "", "", "", "", "", 
  58.33, 2.06139587*^8, 209.588, 18.1, 2.751, 1.447, 5338.454, "", 181.013, 
  2.42, 0.6, 10.8, 41.949, "", 54.69, 0.539}, {"NGA", "Africa", "Nigeria", 
  "2021-01-29", 128674., 1650., 1505.143, 1577., 30., 12.429, 624.208, 8.004, 
  7.302, 7.65, 0.146, 0.06, 0.95, "", "", "", "", "", "", "", "", "", "", "", 
  "", 9515., 0.046, 0.158, 6.3, "samples tested", "", "", "", "", "", "", "", 
  "", "", 58.33, 2.06139587*^8, 209.588, 18.1, 2.751, 1.447, 5338.454, "", 
  181.013, 2.42, 0.6, 10.8, 41.949, "", 54.69, 0.539}, 
 {"NGA", "Africa", "Nigeria", "2021-01-30", 130557., 1883., 1422.143, 1578., 
  1., 10.857, 633.343, 9.135, 6.899, 7.655, 0.005, 0.053, 0.95, "", "", "", 
  "", "", "", "", "", "", "", "", "", 7981., 0.039, 0.178, 5.6, 
  "samples tested", "", "", "", "", "", "", "", "", "", 58.33, 2.06139587*^8, 
  209.588, 18.1, 2.751, 1.447, 5338.454, "", 181.013, 2.42, 0.6, 10.8, 
  41.949, "", 54.69, 0.539}, {"NGA", "Africa", "Nigeria", "2021-01-31", 
  131242., 685., 1382.286, 1586., 8., 11.714, 636.666, 3.323, 6.706, 7.694, 
  0.039, 0.057, 0.93, "", "", "", "", "", "", "", "", "", 1.30241*^6, 6.318, 
  "", 6268., 0.03, 0.221, 4.5, "samples tested", "", "", "", "", "", "", "", 
  "", "", 58.33, 2.06139587*^8, 209.588, 18.1, 2.751, 1.447, 5338.454, "", 
  181.013, 2.42, 0.6, 10.8, 41.949, "", 54.69, 0.539}, 
 {"NGA", "Africa", "Nigeria", "2021-02-01", 131918., 676., 1274.571, 1607., 
  21., 14.286, 639.945, 3.279, 6.183, 7.796, 0.102, 0.069, 0.92, "", "", "", 
  "", "", "", "", "", "", "", "", "", 6274., 0.03, 0.203, 4.9, 
  "samples tested", "", "", "", "", "", "", "", "", "", 58.33, 2.06139587*^8, 
  209.588, 18.1, 2.751, 1.447, 5338.454, "", 181.013, 2.42, 0.6, 10.8, 
  41.949, "", 54.69, 0.539}, {"NGA", "Africa", "Nigeria", "2021-02-02", 
  133552., 1634., 1321.857, 1613., 6., 13., 647.872, 7.927, 6.412, 7.825, 
  0.029, 0.063, 0.92, "", "", "", "", "", "", "", "", "", "", "", "", 7232., 
  0.035, 0.183, 5.5, "samples tested", "", "", "", "", "", "", "", "", "", 
  58.33, 2.06139587*^8, 209.588, 18.1, 2.751, 1.447, 5338.454, "", 181.013, 
  2.42, 0.6, 10.8, 41.949, "", 54.69, 0.539}, {"NGA", "Africa", "Nigeria", 
  "2021-02-03", 134690., 1138., 1218.571, 1618., 5., 10.714, 653.392, 5.521, 
  5.911, 7.849, 0.024, 0.052, 0.91, "", "", "", "", "", "", "", "", "", "", 
  "", "", 8192., 0.04, 0.149, 6.7, "samples tested", "", "", "", "", "", "", 
  "", "", "", 58.33, 2.06139587*^8, 209.588, 18.1, 2.751, 1.447, 5338.454, 
  "", 181.013, 2.42, 0.6, 10.8, 41.949, "", 54.69, 0.539}, 
 {"NGA", "Africa", "Nigeria", "2021-02-04", 136030., 1340., 1286.571, 1632., 
  14., 12.143, 659.893, 6.5, 6.241, 7.917, 0.068, 0.059, 0.9, "", "", "", "", 
  "", "", "", "", "", "", "", "", 9150., 0.044, 0.141, 7.1, "samples tested", 
  "", "", "", "", "", "", "", "", "", 58.33, 2.06139587*^8, 209.588, 18.1, 
  2.751, 1.447, 5338.454, "", 181.013, 2.42, 0.6, 10.8, 41.949, "", 54.69, 
  0.539}, {"NGA", "Africa", "Nigeria", "2021-02-05", 137654., 1624., 
  1282.857, 1641., 9., 9.143, 667.771, 7.878, 6.223, 7.961, 0.044, 0.044, 
  0.9, "", "", "", "", "", "", "", "", "", "", "", "", 10110., 0.049, 0.127, 
  7.9, "samples tested", "", "", "", "", "", "", "", "", "", 58.33, 
  2.06139587*^8, 209.588, 18.1, 2.751, 1.447, 5338.454, "", 181.013, 2.42, 
  0.6, 10.8, 41.949, "", 54.69, 0.539}, {"NGA", "Africa", "Nigeria", 
  "2021-02-06", 139242., 1588., 1240.714, 1647., 6., 9.857, 675.474, 7.704, 
  6.019, 7.99, 0.029, 0.048, 0.89, "", "", "", "", "", "", "", "", "", "", 
  "", "", 11068., 0.054, 0.112, 8.9, "samples tested", "", "", "", "", "", 
  "", "", "", "", 58.33, 2.06139587*^8, 209.588, 18.1, 2.751, 1.447, 
  5338.454, "", 181.013, 2.42, 0.6, 10.8, 41.949, "", 54.69, 0.539}, 
 {"NGA", "Africa", "Nigeria", "2021-02-07", 139748., 506., 1215.143, 1667., 
  20., 11.571, 677.929, 2.455, 5.895, 8.087, 0.097, 0.056, 0.87, "", "", "", 
  "", "", "", "", "", "", "", "", "", 12028., 0.058, 0.101, 9.9, 
  "samples tested", "", "", "", "", "", "", "", "", "", 58.33, 2.06139587*^8, 
  209.588, 18.1, 2.751, 1.447, 5338.454, "", 181.013, 2.42, 0.6, 10.8, 
  41.949, "", 54.69, 0.539}, {"NGA", "Africa", "Nigeria", "2021-02-08", 
  140391., 643., 1210.429, 1673., 6., 9.429, 681.048, 3.119, 5.872, 8.116, 
  0.029, 0.046, 0.86, "", "", "", "", "", "", "", "", "", 1.39863*^6, 6.785, 
  "", 12028., 0.058, 0.101, 9.9, "samples tested", "", "", "", "", "", "", 
  "", "", "", 58.33, 2.06139587*^8, 209.588, 18.1, 2.751, 1.447, 5338.454, 
  "", 181.013, 2.42, 0.6, 10.8, 41.949, "", 54.69, 0.539}, 
 {"NGA", "Africa", "Nigeria", "2021-02-09", 141447., 1056., 1127.857, 1694., 
  21., 11.571, 686.171, 5.123, 5.471, 8.218, 0.102, 0.056, 0.85, "", "", "", 
  "", "", "", "", "", "", "", "", "", 11174., 0.054, 0.101, 9.9, 
  "samples tested", "", "", "", "", "", "", "", "", "", 58.33, 2.06139587*^8, 
  209.588, 18.1, 2.751, 1.447, 5338.454, "", 181.013, 2.42, 0.6, 10.8, 
  41.949, "", 54.69, 0.539}, {"NGA", "Africa", "Nigeria", "2021-02-10", 
  142578., 1131., 1126.857, 1702., 8., 12., 691.658, 5.487, 5.466, 8.257, 
  0.039, 0.058, 0.85, "", "", "", "", "", "", "", "", "", "", "", "", 10321., 
  0.05, 0.109, 9.2, "samples tested", "", "", "", "", "", "", "", "", "", 
  58.33, 2.06139587*^8, 209.588, 18.1, 2.751, 1.447, 5338.454, "", 181.013, 
  2.42, 0.6, 10.8, 41.949, "", 54.69, 0.539}, {"NGA", "Africa", "Nigeria", 
  "2021-02-11", 143516., 938., 1069.429, 1710., 8., 11.143, 696.208, 4.55, 
  5.188, 8.295, 0.039, 0.054, 0.84, "", "", "", "", "", "", "", "", "", "", 
  "", "", 9468., 0.046, 0.113, 8.9, "samples tested", "", "", "", "", "", "", 
  "", "", "", 58.33, 2.06139587*^8, 209.588, 18.1, 2.751, 1.447, 5338.454, 
  "", 181.013, 2.42, 0.6, 10.8, 41.949, "", 54.69, 0.539}, 
 {"NGA", "Africa", "Nigeria", "2021-02-12", 144521., 1005., 981., 1734., 24., 
  13.286, 701.083, 4.875, 4.759, 8.412, 0.116, 0.064, 0.84, "", "", "", "", 
  "", "", "", "", "", "", "", "", 8614., 0.042, 0.114, 8.8, "samples tested", 
  "", "", "", "", "", "", "", "", "", 58.33, 2.06139587*^8, 209.588, 18.1, 
  2.751, 1.447, 5338.454, "", 181.013, 2.42, 0.6, 10.8, 41.949, "", 54.69, 
  0.539}, {"NGA", "Africa", "Nigeria", "2021-02-13", 145664., 1143., 917.429, 
  1747., 13., 14.286, 706.628, 5.545, 4.451, 8.475, 0.063, 0.069, 0.84, "", 
  "", "", "", "", "", "", "", "", "", "", "", 7761., 0.038, 0.118, 8.5, 
  "samples tested", "", "", "", "", "", "", "", "", "", 58.33, 2.06139587*^8, 
  209.588, 18.1, 2.751, 1.447, 5338.454, "", 181.013, 2.42, 0.6, 10.8, 
  41.949, "", 54.69, 0.539}, {"NGA", "Africa", "Nigeria", "2021-02-14", 
  146184., 520., 919.429, 1752., 5., 12.143, 709.151, 2.523, 4.46, 8.499, 
  0.024, 0.059, 0.83, "", "", "", "", "", "", "", "", "", "", "", "", 6908., 
  0.034, 0.133, 7.5, "samples tested", "", "", "", "", "", "", "", "", "", 
  58.33, 2.06139587*^8, 209.588, 18.1, 2.751, 1.447, 5338.454, "", 181.013, 
  2.42, 0.6, 10.8, 41.949, "", 54.69, 0.539}, {"NGA", "Africa", "Nigeria", 
  "2021-02-15", 146928., 744., 933.857, 1761., 9., 12.571, 712.76, 3.609, 
  4.53, 8.543, 0.044, 0.061, 0.83, "", "", "", "", "", "", "", "", "", 
  1.441013*^6, 6.99, "", 6055., 0.029, 0.154, 6.5, "samples tested", "", "", 
  "", "", "", "", "", "", "", 58.33, 2.06139587*^8, 209.588, 18.1, 2.751, 
  1.447, 5338.454, "", 181.013, 2.42, 0.6, 10.8, 41.949, "", 54.69, 0.539}, 
 {"NGA", "Africa", "Nigeria", "2021-02-16", 148296., 1368., 978.429, 1777., 
  16., 11.857, 719.396, 6.636, 4.746, 8.62, 0.078, 0.058, 0.83, "", "", "", 
  "", "", "", "", "", "", "", "", "", 6171., 0.03, 0.159, 6.3, 
  "samples tested", "", "", "", "", "", "", "", "", "", 58.33, 2.06139587*^8, 
  209.588, 18.1, 2.751, 1.447, 5338.454, "", 181.013, 2.42, 0.6, 10.8, 
  41.949, "", 54.69, 0.539}, {"NGA", "Africa", "Nigeria", "2021-02-17", 
  149369., 1073., 970.143, 1787., 10., 12.143, 724.601, 5.205, 4.706, 8.669, 
  0.049, 0.059, 0.81, "", "", "", "", "", "", "", "", "", "", "", "", 6288., 
  0.031, 0.154, 6.5, "samples tested", "", "", "", "", "", "", "", "", "", 
  58.33, 2.06139587*^8, 209.588, 18.1, 2.751, 1.447, 5338.454, "", 181.013, 
  2.42, 0.6, 10.8, 41.949, "", 54.69, 0.539}, {"NGA", "Africa", "Nigeria", 
```
