## Supplementary material for "Modeling the waves of Covid-19": forecasting program for later stages: world-6-7.txt (part 25 of 37)

```
  "2021-02-18", 150246., 877., 961.429, 1803., 16., 13.286, 728.856, 4.254, 
  4.664, 8.747, 0.078, 0.064, 0.79, "", "", "", "", "", "", "", "", "", "", 
  "", "", 6404., 0.031, 0.15, 6.7, "samples tested", "", "", "", "", "", "", 
  "", "", "", 58.33, 2.06139587*^8, 209.588, 18.1, 2.751, 1.447, 5338.454, 
  "", 181.013, 2.42, 0.6, 10.8, 41.949, "", 54.69, 0.539}, 
 {"NGA", "Africa", "Nigeria", "2021-02-19", 150908., 662., 912.429, 1813., 
  10., 11.286, 732.067, 3.211, 4.426, 8.795, 0.049, 0.055, 0.78, "", "", "", 
  "", "", "", "", "", "", "", "", "", 6521., 0.032, 0.14, 7.1, 
  "samples tested", "", "", "", "", "", "", "", "", "", 58.33, 2.06139587*^8, 
  209.588, 18.1, 2.751, 1.447, 5338.454, "", 181.013, 2.42, 0.6, 10.8, 
  41.949, "", 54.69, 0.539}, {"NGA", "Africa", "Nigeria", "2021-02-20", 
  151553., 645., 841.286, 1831., 18., 12., 735.196, 3.129, 4.081, 8.882, 
  0.087, 0.058, 0.77, "", "", "", "", "", "", "", "", "", "", "", "", 6637., 
  0.032, 0.127, 7.9, "samples tested", "", "", "", "", "", "", "", "", "", 
  58.33, 2.06139587*^8, 209.588, 18.1, 2.751, 1.447, 5338.454, "", 181.013, 
  2.42, 0.6, 10.8, 41.949, "", 54.69, 0.539}, {"NGA", "Africa", "Nigeria", 
  "2021-02-21", 152074., 521., 841.429, 1839., 8., 12.429, 737.723, 2.527, 
  4.082, 8.921, 0.039, 0.06, 0.76, "", "", "", "", "", "", "", "", "", "", 
  "", "", 6754., 0.033, 0.125, 8., "samples tested", "", "", "", "", "", "", 
  "", "", "", 58.33, 2.06139587*^8, 209.588, 18.1, 2.751, 1.447, 5338.454, 
  "", 181.013, 2.42, 0.6, 10.8, 41.949, "", 54.69, 0.539}, 
 {"NGA", "Africa", "Nigeria", "2021-02-22", 152616., 542., 812.571, 1862., 
  23., 14.429, 740.353, 2.629, 3.942, 9.033, 0.112, 0.07, 0.75, "", "", "", 
  "", "", "", "", "", "", 1.489103*^6, 7.224, "", 6870., 0.033, 0.118, 8.5, 
  "samples tested", "", "", "", "", "", "", "", "", "", 58.33, 2.06139587*^8, 
  209.588, 18.1, 2.751, 1.447, 5338.454, "", 181.013, 2.42, 0.6, 10.8, 
  41.949, "", 54.69, 0.539}, {"NGA", "Africa", "Nigeria", "2021-02-23", 
  153187., 571., 698.714, 1874., 12., 13.857, 743.123, 2.77, 3.39, 9.091, 
  0.058, 0.067, 0.74, "", "", "", "", "", "", "", "", "", "", "", "", 7009., 
  0.034, 0.1, 10., "samples tested", "", "", "", "", "", "", "", "", "", 
  58.33, 2.06139587*^8, 209.588, 18.1, 2.751, 1.447, 5338.454, "", 181.013, 
  2.42, 0.6, 10.8, 41.949, "", 54.69, 0.539}, {"NGA", "Africa", "Nigeria", 
  "2021-02-24", 153842., 655., 639., 1885., 11., 14., 746.3, 3.177, 3.1, 
  9.144, 0.053, 0.068, 0.73, "", "", "", "", "", "", "", "", "", "", "", "", 
  7148., 0.035, 0.089, 11.2, "samples tested", "", "", "", "", "", "", "", 
  "", "", 58.33, 2.06139587*^8, 209.588, 18.1, 2.751, 1.447, 5338.454, "", 
  181.013, 2.42, 0.6, 10.8, 41.949, "", 54.69, 0.539}, 
 {"NGA", "Africa", "Nigeria", "2021-02-25", 154476., 634., 604.286, 1891., 
  6., 12.571, 749.376, 3.076, 2.931, 9.173, 0.029, 0.061, 0.73, "", "", "", 
  "", "", "", "", "", "", "", "", "", 7287., 0.035, 0.083, 12.1, 
  "samples tested", "", "", "", "", "", "", "", "", "", 58.33, 2.06139587*^8, 
  209.588, 18.1, 2.751, 1.447, 5338.454, "", 181.013, 2.42, 0.6, 10.8, 
  41.949, "", 54.69, 0.539}, {"NGA", "Africa", "Nigeria", "2021-02-26", 
  155076., 600., 595.429, 1902., 11., 12.714, 752.286, 2.911, 2.888, 9.227, 
  0.053, 0.062, 0.72, "", "", "", "", "", "", "", "", "", "", "", "", 7426., 
  0.036, 0.08, 12.5, "samples tested", "", "", "", "", "", "", "", "", "", 
  58.33, 2.06139587*^8, 209.588, 18.1, 2.751, 1.447, 5338.454, "", 181.013, 
  2.42, 0.6, 10.8, 41.949, "", 54.69, 0.539}, {"NGA", "Africa", "Nigeria", 
  "2021-02-27", 155417., 341., 552., 1905., 3., 10.571, 753.941, 1.654, 
  2.678, 9.241, 0.015, 0.051, 0.72, "", "", "", "", "", "", "", "", "", "", 
  "", "", 7565., 0.037, 0.073, 13.7, "samples tested", "", "", "", "", "", 
  "", "", "", "", 58.33, 2.06139587*^8, 209.588, 18.1, 2.751, 1.447, 
  5338.454, "", 181.013, 2.42, 0.6, 10.8, 41.949, "", 54.69, 0.539}, 
 {"NGA", "Africa", "Nigeria", "2021-02-28", 155657., 240., 511.857, 1907., 
  2., 9.714, 755.105, 1.164, 2.483, 9.251, 0.01, 0.047, 0.71, "", "", "", "", 
  "", "", "", "", "", "", "", "", 7704., 0.037, 0.066, 15.1, 
  "samples tested", "", "", "", "", "", "", "", "", "", 58.33, 2.06139587*^8, 
  209.588, 18.1, 2.751, 1.447, 5338.454, "", 181.013, 2.42, 0.6, 10.8, 
  41.949, "", 54.69, 0.539}, {"NGA", "Africa", "Nigeria", "2021-03-01", 
  156017., 360., 485.857, 1915., 8., 7.571, 756.851, 1.746, 2.357, 9.29, 
  0.039, 0.037, 0.71, "", "", "", "", "", "", "", "", "", 1.544008*^6, 7.49, 
  "", 7844., 0.038, 0.062, 16.1, "samples tested", "", "", "", "", "", "", 
  "", "", "", 58.33, 2.06139587*^8, 209.588, 18.1, 2.751, 1.447, 5338.454, 
  "", 181.013, 2.42, 0.6, 10.8, 41.949, "", 54.69, 0.539}, 
 {"NGA", "Africa", "Nigeria", "2021-03-02", 156496., 479., 472.714, 1923., 
  8., 7., 759.175, 2.324, 2.293, 9.329, 0.039, 0.034, 0.72, "", "", "", "", 
  "", "", "", "", "", "", "", "", 7894., 0.038, 0.06, 16.7, "samples tested", 
  "", "", "", "", "", "", "", "", "", 58.33, 2.06139587*^8, 209.588, 18.1, 
  2.751, 1.447, 5338.454, "", 181.013, 2.42, 0.6, 10.8, 41.949, "", 54.69, 
  0.539}, {"NGA", "Africa", "Nigeria", "2021-03-03", 156960., 464., 445.429, 
  1939., 16., 7.714, 761.426, 2.251, 2.161, 9.406, 0.078, 0.037, 0.72, "", 
  "", "", "", "", "", "", "", "", "", "", "", 7945., 0.039, 0.056, 17.8, 
  "samples tested", "", "", "", "", "", "", "", "", "", 58.33, 2.06139587*^8, 
  209.588, 18.1, 2.751, 1.447, 5338.454, "", 181.013, 2.42, 0.6, 10.8, 
  41.949, "", 54.69, 0.539}, {"NGA", "Africa", "Nigeria", "2021-03-04", 
  157671., 711., 456.429, 1951., 12., 8.571, 764.875, 3.449, 2.214, 9.464, 
  0.058, 0.042, 0.72, "", "", "", "", "", "", "", "", "", "", "", "", 7996., 
  0.039, 0.057, 17.5, "samples tested", 0., 0., "", "", "", 0., 0., "", "", 
  58.33, 2.06139587*^8, 209.588, 18.1, 2.751, 1.447, 5338.454, "", 181.013, 
  2.42, 0.6, 10.8, 41.949, "", 54.69, 0.539}, {"NGA", "Africa", "Nigeria", 
  "2021-03-05", 158042., 371., 423.714, 1954., 3., 7.429, 766.675, 1.8, 
  2.055, 9.479, 0.015, 0.036, 0.71, "", "", "", "", "", "", "", "", "", "", 
  "", "", 8046., 0.039, 0.053, 19., "samples tested", "", "", "", "", 727., 
  "", "", "", 4., 58.33, 2.06139587*^8, 209.588, 18.1, 2.751, 1.447, 
  5338.454, "", 181.013, 2.42, 0.6, 10.8, 41.949, "", 54.69, 0.539}, 
 {"NGA", "Africa", "Nigeria", "2021-03-06", 158237., 195., 402.857, 1964., 
  10., 8.429, 767.621, 0.946, 1.954, 9.528, 0.049, 0.041, 0.71, "", "", "", 
  "", "", "", "", "", "", "", "", "", 8097., 0.039, 0.05, 20.1, 
  "samples tested", "", "", "", "", 727., "", "", "", 4., 58.33, 
  2.06139587*^8, 209.588, 18.1, 2.751, 1.447, 5338.454, "", 181.013, 2.42, 
  0.6, 10.8, 41.949, "", 54.69, 0.539}, {"NGA", "Africa", "Nigeria", 
  "2021-03-07", 158506., 269., 407., 1969., 5., 8.857, 768.926, 1.305, 1.974, 
  9.552, 0.024, 0.043, 0.7, "", "", "", "", "", "", "", "", "", "", "", "", 
  8148., 0.04, 0.05, 20., "samples tested", "", "", "", "", 727., "", "", "", 
  4., 58.33, 2.06139587*^8, 209.588, 18.1, 2.751, 1.447, 5338.454, "", 
  181.013, 2.42, 0.6, 10.8, 41.949, "", 54.69, 0.539}, 
 {"NGA", "Africa", "Nigeria", "2021-03-08", 158906., 400., 412.714, 1982., 
  13., 9.571, 770.866, 1.94, 2.002, 9.615, 0.063, 0.046, 0.7, "", "", "", "", 
  "", "", "", "", "", 1.601396*^6, 7.769, "", 8198., 0.04, 0.05, 19.9, 
  "samples tested", "", "", "", "", 727., "", "", "", 4., 58.33, 
  2.06139587*^8, 209.588, 18.1, 2.751, 1.447, 5338.454, "", 181.013, 2.42, 
  0.6, 10.8, 41.949, "", 54.69, 0.539}, {"NGA", "Africa", "Nigeria", 
  "2021-03-09", 159252., 346., 393.714, 1988., 6., 9.286, 772.544, 1.678, 
  1.91, 9.644, 0.029, 0.045, 0.69, "", "", "", "", "", "", "", "", "", "", 
  "", "", 8719., 0.042, 0.045, 22.1, "samples tested", "", "", "", "", 727., 
  "", "", "", 4., 45.37, 2.06139587*^8, 209.588, 18.1, 2.751, 1.447, 
  5338.454, "", 181.013, 2.42, 0.6, 10.8, 41.949, "", 54.69, 0.539}, 
 {"NGA", "Africa", "Nigeria", "2021-03-10", 159646., 394., 383.714, 1993., 
  5., 7.714, 774.456, 1.911, 1.861, 9.668, 0.024, 0.037, 0.69, "", "", "", 
  "", "", "", "", "", "", "", "", "", 9240., 0.045, 0.042, 24.1, 
  "samples tested", "", "", "", "", 727., "", "", "", 4., 45.37, 
  2.06139587*^8, 209.588, 18.1, 2.751, 1.447, 5338.454, "", 181.013, 2.42, 
  0.6, 10.8, 41.949, "", 54.69, 0.539}, {"NGA", "Africa", "Nigeria", 
  "2021-03-11", 159933., 287., 323.143, 2001., 8., 7.143, 775.848, 1.392, 
  1.568, 9.707, 0.039, 0.035, 0.68, "", "", "", "", "", "", "", "", "", "", 
  "", "", 9761., 0.047, 0.033, 30.2, "samples tested", "", "", "", "", 727., 
  "", "", "", 4., 45.37, 2.06139587*^8, 209.588, 18.1, 2.751, 1.447, 
  5338.454, "", 181.013, 2.42, 0.6, 10.8, 41.949, "", 54.69, 0.539}, 
 {"NGA", "Africa", "Nigeria", "2021-03-12", 160332., 399., 327.143, 2009., 
  8., 7.857, 777.784, 1.936, 1.587, 9.746, 0.039, 0.038, 0.67, "", "", "", 
  "", "", "", "", "", "", "", "", "", 10282., 0.05, 0.032, 31.4, 
  "samples tested", "", "", "", "", 727., "", "", "", 4., 45.37, 
  2.06139587*^8, 209.588, 18.1, 2.751, 1.447, 5338.454, "", 181.013, 2.42, 
  0.6, 10.8, 41.949, "", 54.69, 0.539}, {"NGA", "Africa", "Nigeria", 
  "2021-03-13", 160537., 205., 328.571, 2013., 4., 7., 778.778, 0.994, 1.594, 
  9.765, 0.019, 0.034, 0.66, "", "", "", "", "", "", "", "", "", "", "", "", 
  10802., 0.052, 0.03, 32.9, "samples tested", "", "", "", "", 727., "", "", 
  "", 4., 45.37, 2.06139587*^8, 209.588, 18.1, 2.751, 1.447, 5338.454, "", 
  181.013, 2.42, 0.6, 10.8, 41.949, "", 54.69, 0.539}, 
 {"NGA", "Africa", "Nigeria", "2021-03-14", 160657., 120., 307.286, 2013., 
  0., 6.286, 779.36, 0.582, 1.491, 9.765, 0., 0.03, 0.65, "", "", "", "", "", 
  "", "", "", "", "", "", "", 11323., 0.055, 0.027, 36.8, "samples tested", 
  "", "", "", "", 727., "", "", "", 4., 45.37, 2.06139587*^8, 209.588, 18.1, 
  2.751, 1.447, 5338.454, "", 181.013, 2.42, 0.6, 10.8, 41.949, "", 54.69, 
  0.539}, {"NGA", "Africa", "Nigeria", "2021-03-15", 160895., 238., 284.143, 
  2016., 3., 4.857, 780.515, 1.155, 1.378, 9.78, 0.015, 0.024, 0.64, "", "", 
  "", "", "", "", "", "", "", 1.684305*^6, 8.171, "", 11844., 0.057, 0.024, 
  41.7, "samples tested", 8000., 8000., "", "", 727., 0., 0., "", 4., 45.37, 
  2.06139587*^8, 209.588, 18.1, 2.751, 1.447, 5338.454, "", 181.013, 2.42, 
  0.6, 10.8, 41.949, "", 54.69, 0.539}, {"NGA", "Africa", "Nigeria", 
  "2021-03-16", 161074., 179., 260.286, 2018., 2., 4.286, 781.383, 0.868, 
  1.263, 9.789, 0.01, 0.021, 0.63, "", "", "", "", "", "", "", "", "", "", 
  "", "", 11033., 0.054, 0.024, 42.4, "samples tested", "", "", "", "", 
  4900., "", "", "", 24., 45.37, 2.06139587*^8, 209.588, 18.1, 2.751, 1.447, 
  5338.454, "", 181.013, 2.42, 0.6, 10.8, 41.949, "", 54.69, 0.539}, 
 {"NGA", "Africa", "Nigeria", "2021-03-17", 161261., 187., 230.714, 2027., 
  9., 4.857, 782.29, 0.907, 1.119, 9.833, 0.044, 0.024, 0.62, "", "", "", "", 
  "", "", "", "", "", "", "", "", 10222., 0.05, 0.023, 44.3, 
  "samples tested", "", "", "", "", 9074., "", "", "", 44., 45.37, 
  2.06139587*^8, 209.588, 18.1, 2.751, 1.447, 5338.454, "", 181.013, 2.42, 
  0.6, 10.8, 41.949, "", 54.69, 0.539}, {"NGA", "Africa", "Nigeria", 
  "2021-03-18", 161409., 148., 210.857, 2027., 0., 3.714, 783.008, 0.718, 
  1.023, 9.833, 0., 0.018, 0.62, "", "", "", "", "", "", "", "", "", "", "", 
  "", 9411., 0.046, 0.022, 44.6, "samples tested", "", "", "", "", 13247., 
  "", "", "", 64., 45.37, 2.06139587*^8, 209.588, 18.1, 2.751, 1.447, 
  5338.454, "", 181.013, 2.42, 0.6, 10.8, 41.949, "", 54.69, 0.539}, 
 {"NGA", "Africa", "Nigeria", "2021-03-19", 161539., 130., 172.429, 2027., 
  0., 2.571, 783.639, 0.631, 0.836, 9.833, 0., 0.012, 0.62, "", "", "", "", 
  "", "", "", "", "", "", "", "", 8599., 0.042, 0.02, 49.9, "samples tested", 
  "", "", "", "", 17420., "", "", "", 85., 45.37, 2.06139587*^8, 209.588, 
  18.1, 2.751, 1.447, 5338.454, "", 181.013, 2.42, 0.6, 10.8, 41.949, "", 
  54.69, 0.539}, {"NGA", "Africa", "Nigeria", "2021-03-20", 161651., 112., 
  159.143, 2030., 3., 2.429, 784.182, 0.543, 0.772, 9.848, 0.015, 0.012, 
  0.62, "", "", "", "", "", "", "", "", "", "", "", "", 7788., 0.038, 0.02, 
  48.9, "samples tested", "", "", "", "", 21593., "", "", "", 105., 45.37, 
  2.06139587*^8, 209.588, 18.1, 2.751, 1.447, 5338.454, "", 181.013, 2.42, 
  0.6, 10.8, 41.949, "", 54.69, 0.539}, {"NGA", "Africa", "Nigeria", 
  "2021-03-21", 161737., 86., 154.286, 2030., 0., 2.429, 784.599, 0.417, 
  0.748, 9.848, 0., 0.012, 0.63, "", "", "", "", "", "", "", "", "", "", "", 
  "", 6977., 0.034, 0.022, 45.2, "samples tested", "", "", "", "", 25767., 
  "", "", "", 125., 45.37, 2.06139587*^8, 209.588, 18.1, 2.751, 1.447, 
  5338.454, "", 181.013, 2.42, 0.6, 10.8, 41.949, "", 54.69, 0.539}, 
 {"NGA", "Africa", "Nigeria", "2021-03-22", 161868., 131., 139., 2030., 0., 
  2., 785.235, 0.635, 0.674, 9.848, 0., 0.01, 0.63, "", "", "", "", "", "", 
  "", "", "", 1.727467*^6, 8.38, "", 6166., 0.03, 0.023, 44.4, 
  "samples tested", "", "", "", "", 29940., "", "", "", 145., 45.37, 
  2.06139587*^8, 209.588, 18.1, 2.751, 1.447, 5338.454, "", 181.013, 2.42, 
  0.6, 10.8, 41.949, "", 54.69, 0.539}, {"NGA", "Africa", "Nigeria", 
  "2021-03-23", 162076., 208., 143.143, 2031., 1., 1.857, 786.244, 1.009, 
  0.694, 9.853, 0.005, 0.009, 0.64, "", "", "", "", "", "", "", "", "", "", 
  "", "", 6106., 0.03, 0.023, 42.7, "samples tested", "", "", "", "", 29940., 
  "", "", "", 145., 45.37, 2.06139587*^8, 209.588, 18.1, 2.751, 1.447, 
  5338.454, "", 181.013, 2.42, 0.6, 10.8, 41.949, "", 54.69, 0.539}, 
 {"NGA", "Africa", "Nigeria", "2021-03-24", 162178., 102., 131., 2031., 0., 
  0.571, 786.739, 0.495, 0.635, 9.853, 0., 0.003, 0.64, "", "", "", "", "", 
  "", "", "", "", "", "", "", 6046., 0.029, 0.022, 46.2, "samples tested", 
  277458., 277458., "", "", 29940., 0.13, 0.13, "", 145., 45.37, 
  2.06139587*^8, 209.588, 18.1, 2.751, 1.447, 5338.454, "", 181.013, 2.42, 
  0.6, 10.8, 41.949, "", 54.69, 0.539}, {"NGA", "Africa", "Nigeria", 
  "2021-03-25", 162275., 97., 123.714, 2036., 5., 1.286, 787.209, 0.471, 0.6, 
  9.877, 0.024, 0.006, 0.65, "", "", "", "", "", "", "", "", "", "", "", "", 
  5986., 0.029, 0.021, 48.4, "samples tested", "", "", "", "", 34097., "", 
  "", "", 165., 45.37, 2.06139587*^8, 209.588, 18.1, 2.751, 1.447, 5338.454, 
  "", 181.013, 2.42, 0.6, 10.8, 41.949, "", 54.69, 0.539}, 
 {"NGA", "Africa", "Nigeria", "2021-03-26", 162388., 113., 121.286, 2039., 
  3., 1.714, 787.757, 0.548, 0.588, 9.891, 0.015, 0.008, 0.66, "", "", "", 
  "", "", "", "", "", "", "", "", "", 5926., 0.029, 0.02, 48.9, 
  "samples tested", "", "", "", "", 38255., "", "", "", 186., 45.37, 
  2.06139587*^8, 209.588, 18.1, 2.751, 1.447, 5338.454, "", 181.013, 2.42, 
  0.6, 10.8, 41.949, "", 54.69, 0.539}, {"NGA", "Africa", "Nigeria", 
  "2021-03-27", 162489., 101., 119.714, 2041., 2., 1.571, 788.247, 0.49, 
  0.581, 9.901, 0.01, 0.008, 0.67, "", "", "", "", "", "", "", "", "", "", 
  "", "", 5867., 0.028, 0.02, 49., "samples tested", "", "", "", "", 42412., 
  "", "", "", 206., 45.37, 2.06139587*^8, 209.588, 18.1, 2.751, 1.447, 
  5338.454, "", 181.013, 2.42, 0.6, 10.8, 41.949, "", 54.69, 0.539}, 
 {"NGA", "Africa", "Nigeria", "2021-03-28", 162593., 104., 122.286, 2048., 
  7., 2.571, 788.752, 0.505, 0.593, 9.935, 0.034, 0.012, 0.68, "", "", "", 
  "", "", "", "", "", "", "", "", "", 5807., 0.028, 0.021, 47.5, 
  "samples tested", 513626., 513626., "", "", 46570., 0.25, 0.25, "", 226., 
  45.37, 2.06139587*^8, 209.588, 18.1, 2.751, 1.447, 5338.454, "", 181.013, 
  2.42, 0.6, 10.8, 41.949, "", 54.69, 0.539}, {"NGA", "Africa", "Nigeria", 
  "2021-03-29", 162641., 48., 110.429, 2049., 1., 2.714, 788.985, 0.233, 
  0.536, 9.94, 0.005, 0.013, 0.68, "", "", "", "", "", "", "", "", "", 
  1.767694*^6, 8.575, "", 5747., 0.028, 0.019, 52., "samples tested", "", "", 
  "", "", 52044., "", "", "", 252., 45.37, 2.06139587*^8, 209.588, 18.1, 
  2.751, 1.447, 5338.454, "", 181.013, 2.42, 0.6, 10.8, 41.949, "", 54.69, 
  0.539}, {"NGA", "Africa", "Nigeria", "2021-03-30", 162762., 121., 98., 
  2056., 7., 3.571, 789.572, 0.587, 0.475, 9.974, 0.034, 0.017, 0.7, "", "", 
  "", "", "", "", "", "", "", "", "", "", 5650., 0.027, 0.017, 57.7, 
  "samples tested", "", "", "", "", 57519., "", "", "", 279., 45.37, 
  2.06139587*^8, 209.588, 18.1, 2.751, 1.447, 5338.454, "", 181.013, 2.42, 
  0.6, 10.8, 41.949, "", 54.69, 0.539}, {"NGA", "Africa", "Nigeria", 
  "2021-03-31", 162891., 129., 101.857, 2057., 1., 3.714, 790.198, 0.626, 
  0.494, 9.979, 0.005, 0.018, 0.71, "", "", "", "", "", "", "", "", "", "", 
  "", "", 5553., 0.027, 0.018, 54.5, "samples tested", 718412., 718412., "", 
  "", 62993., 0.35, 0.35, "", 306., 45.37, 2.06139587*^8, 209.588, 18.1, 
  2.751, 1.447, 5338.454, "", 181.013, 2.42, 0.6, 10.8, 41.949, "", 54.69, 
  0.539}, {"NGA", "Africa", "Nigeria", "2021-04-01", 162997., 106., 103.143, 
  2058., 1., 3.143, 790.712, 0.514, 0.5, 9.984, 0.005, 0.015, 0.72, "", "", 
  "", "", "", "", "", "", "", "", "", "", 5456., 0.026, 0.019, 52.9, 
  "samples tested", 818865., 818865., "", 100453., 68909., 0.4, 0.4, "", 
  334., 45.37, 2.06139587*^8, 209.588, 18.1, 2.751, 1.447, 5338.454, "", 
  181.013, 2.42, 0.6, 10.8, 41.949, "", 54.69, 0.539}, 
 {"NGA", "Africa", "Nigeria", "2021-04-02", 163063., 66., 96.429, 2058., 0., 
  2.714, 791.032, 0.32, 0.468, 9.984, 0., 0.013, 0.73, "", "", "", "", "", 
  "", "", "", "", "", "", "", 5359., 0.026, 0.018, 55.6, "samples tested", 
  "", "", "", "", 64632., "", "", "", 314., 45.37, 2.06139587*^8, 209.588, 
  18.1, 2.751, 1.447, 5338.454, "", 181.013, 2.42, 0.6, 10.8, 41.949, "", 
  54.69, 0.539}, {"NGA", "Africa", "Nigeria", "2021-04-03", 163113., 50., 
  89.143, 2058., 0., 2.429, 791.275, 0.243, 0.432, 9.984, 0., 0.012, 0.74, 
  "", "", "", "", "", "", "", "", "", "", "", "", 5263., 0.026, 0.017, 59., 
  "samples tested", "", "", "", "", 60356., "", "", "", 293., 45.37, 
  2.06139587*^8, 209.588, 18.1, 2.751, 1.447, 5338.454, "", 181.013, 2.42, 
  0.6, 10.8, 41.949, "", 54.69, 0.539}, {"NGA", "Africa", "Nigeria", 
  "2021-04-04", 163195., 82., 86., 2058., 0., 1.429, 791.672, 0.398, 0.417, 
  9.984, 0., 0.007, 0.76, "", "", "", "", "", "", "", "", "", "", "", "", 
  5166., 0.025, 0.017, 60.1, "samples tested", "", "", "", "", 56079., "", 
  "", "", 272., 45.37, 2.06139587*^8, 209.588, 18.1, 2.751, 1.447, 5338.454, 
  "", 181.013, 2.42, 0.6, 10.8, 41.949, "", 54.69, 0.539}, 
 {"NGA", "Africa", "Nigeria", "2021-04-05", 163330., 135., 98.429, 2058., 0., 
  1.286, 792.327, 0.655, 0.477, 9.984, 0., 0.006, 0.77, "", "", "", "", "", 
  "", "", "", "", 1.803177*^6, 8.747, "", 5069., 0.025, 0.019, 51.5, 
  "samples tested", "", "", "", "", 50485., "", "", "", 245., 45.37, 
  2.06139587*^8, 209.588, 18.1, 2.751, 1.447, 5338.454, "", 181.013, 2.42, 
  0.6, 10.8, 41.949, "", 54.69, 0.539}, {"NGA", "Africa", "Nigeria", 
  "2021-04-06", 163388., 58., 89.429, 2058., 0., 0.286, 792.609, 0.281, 
  0.434, 9.984, 0., 0.001, 0.77, "", "", "", "", "", "", "", "", "", "", "", 
  "", 5059., 0.025, 0.018, 56.6, "samples tested", 964387., 964387., "", "", 
  44891., 0.47, 0.47, "", 218., 45.37, 2.06139587*^8, 209.588, 18.1, 2.751, 
  1.447, 5338.454, "", 181.013, 2.42, 0.6, 10.8, 41.949, "", 54.69, 0.539}, 
 {"NGA", "Africa", "Nigeria", "2021-04-07", 163498., 110., 86.714, 2058., 0., 
  0.143, 793.142, 0.534, 0.421, 9.984, 0., 0.001, 0.78, "", "", "", "", "", 
  "", "", "", "", "", "", "", 5049., 0.024, 0.017, 58.2, "samples tested", 
  "", "", "", "", 36556., "", "", "", 177., 45.37, 2.06139587*^8, 209.588, 
  18.1, 2.751, 1.447, 5338.454, "", 181.013, 2.42, 0.6, 10.8, 41.949, "", 
  54.69, 0.539}, {"NGA", "Africa", "Nigeria", "2021-04-08", 163581., 83., 
  83.429, 2058., 0., 0., 793.545, 0.403, 0.405, 9.984, 0., 0., 0.79, "", "", 
  "", "", "", "", "", "", "", "", "", "", 5039., 0.024, 0.017, 60.4, 
  "samples tested", "", "", "", "", 23623., "", "", "", 115., 45.37, 
  2.06139587*^8, 209.588, 18.1, 2.751, 1.447, 5338.454, "", 181.013, 2.42, 
  0.6, 10.8, 41.949, "", 54.69, 0.539}, {"NGA", "Africa", "Nigeria", 
  "2021-04-09", 163652., 71., 84.143, 2059., 1., 0.143, 793.889, 0.344, 
  0.408, 9.988, 0.005, 0.001, 0.79, "", "", "", "", "", "", "", "", "", "", 
  "", "", 5029., 0.024, 0.017, 59.8, "samples tested", "", "", "", "", 
  20882., "", "", "", 101., 45.37, 2.06139587*^8, 209.588, 18.1, 2.751, 
  1.447, 5338.454, "", 181.013, 2.42, 0.6, 10.8, 41.949, "", 54.69, 0.539}, 
 {"NGA", "Africa", "Nigeria", "2021-04-10", 163736., 84., 89., 2060., 1., 
  0.286, 794.297, 0.407, 0.432, 9.993, 0.005, 0.001, 0.8, "", "", "", "", "", 
  "", "", "", "", "", "", "", 5019., 0.024, 0.018, 56.4, "samples tested", 
  "", "", "", "", 18141., "", "", "", 88., 45.37, 2.06139587*^8, 209.588, 
  18.1, 2.751, 1.447, 5338.454, "", 181.013, 2.42, 0.6, 10.8, 41.949, "", 
  54.69, 0.539}, {"NGA", "Africa", "Nigeria", "2021-04-11", 163799., 63., 
  86.286, 2060., 0., 0.286, 794.602, 0.306, 0.419, 9.993, 0., 0.001, 0.8, "", 
  "", "", "", "", "", "", "", "", "", "", "", 5009., 0.024, 0.017, 58.1, 
  "samples tested", "", "", "", "", 15400., "", "", "", 75., 45.37, 
  2.06139587*^8, 209.588, 18.1, 2.751, 1.447, 5338.454, "", 181.013, 2.42, 
  0.6, 10.8, 41.949, "", 54.69, 0.539}, {"NGA", "Africa", "Nigeria", 
  "2021-04-12", 163837., 38., 72.429, 2061., 1., 0.429, 794.787, 0.184, 
  0.351, 9.998, 0.005, 0.002, 0.81, "", "", "", "", "", "", "", "", "", 
  1.838174*^6, 8.917, "", 5000., 0.024, 0.014, 69., "samples tested", "", "", 
  "", "", 12660., "", "", "", 61., 47.22, 2.06139587*^8, 209.588, 18.1, 
  2.751, 1.447, 5338.454, "", 181.013, 2.42, 0.6, 10.8, 41.949, "", 54.69, 
  0.539}, {"NGA", "Africa", "Nigeria", "2021-04-13", 163911., 74., 74.714, 
  2061., 0., 0.429, 795.146, 0.359, 0.362, 9.998, 0., 0.002, 0.82, "", "", 
  "", "", "", "", "", "", "", "", "", "", 4954., 0.024, 0.015, 66.3, 
  "samples tested", "", "", "", "", 9919., "", "", "", 48., 47.22, 
  2.06139587*^8, 209.588, 18.1, 2.751, 1.447, 5338.454, "", 181.013, 2.42, 
  0.6, 10.8, 41.949, "", 54.69, 0.539}, {"NGA", "Africa", "Nigeria", 
  "2021-04-14", 164000., 89., 71.714, 2061., 0., 0.429, 795.577, 0.432, 
  0.348, 9.998, 0., 0.002, 0.83, "", "", "", "", "", "", "", "", "", "", "", 
  "", 4907., 0.024, 0.015, 68.4, "samples tested", 1.043737*^6, 1.043737*^6, 
  "", "", 9919., 0.51, 0.51, "", 48., 47.22, 2.06139587*^8, 209.588, 18.1, 
  2.751, 1.447, 5338.454, "", 181.013, 2.42, 0.6, 10.8, 41.949, "", 54.69, 
  0.539}, {"NGA", "Africa", "Nigeria", "2021-04-15", 164080., 80., 71.286, 
  2061., 0., 0.429, 795.966, 0.388, 0.346, 9.998, 0., 0.002, 0.84, "", "", 
  "", "", "", "", "", "", "", "", "", "", 4861., 0.024, 0.015, 68.2, 
  "samples tested", 1.051096*^6, 1.051096*^6, "", 7359., 9553., 0.51, 0.51, 
  "", 46., 47.22, 2.06139587*^8, 209.588, 18.1, 2.751, 1.447, 5338.454, "", 
  181.013, 2.42, 0.6, 10.8, 41.949, "", 54.69, 0.539}, 
 {"NGA", "Africa", "Nigeria", "2021-04-16", 164147., 67., 70.714, 2061., 0., 
  0.286, 796.291, 0.325, 0.343, 9.998, 0., 0.001, 0.85, "", "", "", "", "", 
  "", "", "", "", "", "", "", 4815., 0.023, 0.015, 68.1, "samples tested", 
  1.081548*^6, 1.081548*^6, "", 30452., 12486., 0.52, 0.52, "", 61., 47.22, 
  2.06139587*^8, 209.588, 18.1, 2.751, 1.447, 5338.454, "", 181.013, 2.42, 
  0.6, 10.8, 41.949, "", 54.69, 0.539}, {"NGA", "Africa", "Nigeria", 
  "2021-04-17", 164207., 60., 67.286, 2061., 0., 0.143, 796.582, 0.291, 
  0.326, 9.998, 0., 0.001, 0.86, "", "", "", "", "", "", "", "", "", "", "", 
  "", 4769., 0.023, 0.014, 70.9, "samples tested", "", "", "", "", 12154., 
  "", "", "", 59., 47.22, 2.06139587*^8, 209.588, 18.1, 2.751, 1.447, 
  5338.454, "", 181.013, 2.42, 0.6, 10.8, 41.949, "", 54.69, 0.539}, 
 {"NGA", "Africa", "Nigeria", "2021-04-18", 164233., 26., 62., 2061., 0., 
  0.143, 796.708, 0.126, 0.301, 9.998, 0., 0.001, 0.87, "", "", "", "", "", 
  "", "", "", "", "", "", "", 4723., 0.023, 0.013, 76.2, "samples tested", 
  1.096727*^6, 1.096727*^6, "", "", 11821., 0.53, 0.53, "", 57., 47.22, 
  2.06139587*^8, 209.588, 18.1, 2.751, 1.447, 5338.454, "", 181.013, 2.42, 
  0.6, 10.8, 41.949, "", 54.69, 0.539}, {"NGA", "Africa", "Nigeria", 
  "2021-04-19", 164303., 70., 66.571, 2061., 0., 0., 797.047, 0.34, 0.323, 
  9.998, 0., 0., 0.88, "", "", "", "", "", "", "", "", "", 1.870915*^6, 
  9.076, "", 4677., 0.023, 0.014, 70.3, "samples tested", 1.101827*^6, 
  1.101827*^6, "", 5100., 11132., 0.53, 0.53, "", 54., 47.22, 2.06139587*^8, 
  209.588, 18.1, 2.751, 1.447, 5338.454, "", 181.013, 2.42, 0.6, 10.8, 
  41.949, "", 54.69, 0.539}, {"NGA", "Africa", "Nigeria", "2021-04-20", 
  164423., 120., 73.143, 2061., 0., 0., 797.629, 0.582, 0.355, 9.998, 0., 0., 
  0.89, "", "", "", "", "", "", "", "", "", "", "", "", 4860., 0.024, 0.015, 
  66.4, "samples tested", 1.114408*^6, 1.114408*^6, "", 12581., 11513., 0.54, 
  0.54, "", 56., 47.22, 2.06139587*^8, 209.588, 18.1, 2.751, 1.447, 5338.454, 
  "", 181.013, 2.42, 0.6, 10.8, 41.949, "", 54.69, 0.539}, 
 {"NGA", "Africa", "Nigeria", "2021-04-21", 164488., 65., 69.714, 2061., 0., 
  0., 797.945, 0.315, 0.338, 9.998, 0., 0., 0.89, "", "", "", "", "", "", "", 
  "", "", "", "", "", 5043., 0.024, 0.014, 72.3, "samples tested", 
  1.133325*^6, 1.133325*^6, "", 18917., 12798., 0.55, 0.55, "", 62., 47.22, 
  2.06139587*^8, 209.588, 18.1, 2.751, 1.447, 5338.454, "", 181.013, 2.42, 
  0.6, 10.8, 41.949, "", 54.69, 0.539}, {"NGA", "Africa", "Nigeria", 
  "2021-04-22", 164588., 100., 72.571, 2061., 0., 0., 798.43, 0.485, 0.352, 
  9.998, 0., 0., 0.9, "", "", "", "", "", "", "", "", "", "", "", "", 5227., 
  0.025, 0.014, 72., "samples tested", 1.148168*^6, 1.148168*^6, "", 14843., 
  13867., 0.56, 0.56, "", 67., 47.22, 2.06139587*^8, 209.588, 18.1, 2.751, 
  1.447, 5338.454, "", 181.013, 2.42, 0.6, 10.8, 41.949, "", 54.69, 0.539}, 
 {"NGA", "Africa", "Nigeria", "2021-04-23", 164633., 45., 69.429, 2061., 0., 
  0., 798.648, 0.218, 0.337, 9.998, 0., 0., 0.89, "", "", "", "", "", "", "", 
  "", "", "", "", "", 5410., 0.026, 0.013, 77.9, "samples tested", 
  1.158582*^6, 1.158582*^6, "", 10414., 11005., 0.56, 0.56, "", 53., 47.22, 
  2.06139587*^8, 209.588, 18.1, 2.751, 1.447, 5338.454, "", 181.013, 2.42, 
  0.6, 10.8, 41.949, "", 54.69, 0.539}, {"NGA", "Africa", "Nigeria", 
  "2021-04-24", 164684., 51., 68.143, 2061., 0., 0., 798.896, 0.247, 0.331, 
  9.998, 0., 0., 0.89, "", "", "", "", "", "", "", "", "", "", "", "", 5593., 
  0.027, 0.012, 82.1, "samples tested", 1.167837*^6, 1.167837*^6, "", 9255., 
  11243., 0.57, 0.57, "", 55., 47.22, 2.06139587*^8, 209.588, 18.1, 2.751, 
  1.447, 5338.454, "", 181.013, 2.42, 0.6, 10.8, 41.949, "", 54.69, 0.539}, 
 {"NGA", "Africa", "Nigeria", "2021-04-25", 164719., 35., 69.429, 2062., 1., 
  0.143, 799.065, 0.17, 0.337, 10.003, 0.005, 0.001, 0.89, "", "", "", "", 
  "", "", "", "", "", "", "", "", 5776., 0.028, 0.012, 83.2, 
  "samples tested", 1.171515*^6, 1.171515*^6, "", 3678., 10684., 0.57, 0.57, 
  "", 52., 47.22, 2.06139587*^8, 209.588, 18.1, 2.751, 1.447, 5338.454, "", 
  181.013, 2.42, 0.6, 10.8, 41.949, "", 54.69, 0.539}, 
 {"NGA", "Africa", "Nigeria", "2021-04-26", 164756., 37., 64.714, 2062., 0., 
  0.143, 799.245, 0.179, 0.314, 10.003, 0., 0.001, 0.9, "", "", "", "", "", 
  "", "", "", "", 1.912628*^6, 9.278, "", 5959., 0.029, 0.011, 92.1, 
  "samples tested", 1.175285*^6, 1.175285*^6, "", 3770., 10494., 0.57, 0.57, 
  "", 51., 47.22, 2.06139587*^8, 209.588, 18.1, 2.751, 1.447, 5338.454, "", 
  181.013, 2.42, 0.6, 10.8, 41.949, "", 54.69, 0.539}, 
 {"NGA", "Africa", "Nigeria", "2021-04-27", 164912., 156., 69.857, 2063., 1., 
  0.286, 800.002, 0.757, 0.339, 10.008, 0.005, 0.001, 0.91, "", "", "", "", 
  "", "", "", "", "", "", "", "", 5649., 0.027, 0.012, 80.9, 
  "samples tested", 1.181941*^6, 1.181941*^6, "", 6656., 9648., 0.57, 0.57, 
  "", 47., 47.22, 2.06139587*^8, 209.588, 18.1, 2.751, 1.447, 5338.454, "", 
  181.013, 2.42, 0.6, 10.8, 41.949, "", 54.69, 0.539}, 
 {"NGA", "Africa", "Nigeria", "2021-04-28", 164993., 81., 72.143, 2063., 0., 
  0.286, 800.395, 0.393, 0.35, 10.008, 0., 0.001, 0.89, "", "", "", "", "", 
  "", "", "", "", "", "", "", 5340., 0.026, 0.014, 74., "samples tested", 
  1.191563*^6, 1.191563*^6, "", 9622., 8320., 0.58, 0.58, "", 40., 47.22, 
  2.06139587*^8, 209.588, 18.1, 2.751, 1.447, 5338.454, "", 181.013, 2.42, 
  0.6, 10.8, 41.949, "", 54.69, 0.539}, {"NGA", "Africa", "Nigeria", 
  "2021-04-29", 165055., 62., 66.714, 2063., 0., 0.286, 800.695, 0.301, 
  0.324, 10.008, 0., 0.001, 0.87, "", "", "", "", "", "", "", "", "", "", "", 
  "", 5030., 0.024, 0.013, 75.4, "samples tested", "", "", "", "", 7654., "", 
  "", "", 37., 47.22, 2.06139587*^8, 209.588, 18.1, 2.751, 1.447, 5338.454, 
  "", 181.013, 2.42, 0.6, 10.8, 41.949, "", 54.69, 0.539}, 
 {"NGA", "Africa", "Nigeria", "2021-04-30", 165110., 55., 68.143, 2063., 0., 
  0.286, 800.962, 0.267, 0.331, 10.008, 0., 0.001, 0.85, "", "", "", "", "", 
  "", "", "", "", "", "", "", 4720., 0.023, 0.014, 69.3, "samples tested", 
  "", "", "", "", 7621., "", "", "", 37., 47.22, 2.06139587*^8, 209.588, 
  18.1, 2.751, 1.447, 5338.454, "", 181.013, 2.42, 0.6, 10.8, 41.949, "", 
  54.69, 0.539}, {"NGA", "Africa", "Nigeria", "2021-05-01", 165110., 0., 
  60.857, 2063., 0., 0.286, 800.962, 0., 0.295, 10.008, 0., 0.001, 0.83, "", 
  "", "", "", "", "", "", "", "", "", "", "", 4410., 0.021, 0.014, 72.5, 
  "samples tested", 1.222109*^6, 1.222109*^6, "", "", 7753., 0.59, 0.59, "", 
  38., 47.22, 2.06139587*^8, 209.588, 18.1, 2.751, 1.447, 5338.454, "", 
  181.013, 2.42, 0.6, 10.8, 41.949, "", 54.69, 0.539}, 
 {"NGA", "Africa", "Nigeria", "2021-05-02", 165153., 43., 62., 2063., 0., 
  0.143, 801.171, 0.209, 0.301, 10.008, 0., 0.001, 0.82, "", "", "", "", "", 
  "", "", "", "", "", "", "", 4101., 0.02, 0.015, 66.1, "samples tested", 
  1.229733*^6, 1.229733*^6, "", 7624., 8317., 0.6, 0.6, "", 40., 47.22, 
  2.06139587*^8, 209.588, 18.1, 2.751, 1.447, 5338.454, "", 181.013, 2.42, 
  0.6, 10.8, 41.949, "", 54.69, 0.539}, {"NGA", "Africa", "Nigeria", 
  "2021-05-03", 165199., 46., 63.286, 2063., 0., 0.143, 801.394, 0.223, 
  0.307, 10.008, 0., 0.001, 0.82, "", "", "", "", "", "", "", "", "", 
  1.939165*^6, 9.407, "", 3791., 0.018, 0.017, 59.9, "samples tested", 
  1.236815*^6, 1.236815*^6, "", 7082., 8790., 0.6, 0.6, "", 43., 47.22, 
  2.06139587*^8, 209.588, 18.1, 2.751, 1.447, 5338.454, "", 181.013, 2.42, 
  0.6, 10.8, 41.949, "", 54.69, 0.539}, {"NGA", "Africa", "Nigeria", 
  "2021-05-04", 165215., 16., 43.286, 2063., 0., 0., 801.471, 0.078, 0.21, 
  10.008, 0., 0., 0.82, "", "", "", "", "", "", "", "", "", "", "", "", 
  4031., 0.02, 0.011, 93.1, "samples tested", 1.246845*^6, 1.246845*^6, "", 
  10030., 9272., 0.6, 0.6, "", 45., 47.22, 2.06139587*^8, 209.588, 18.1, 
  2.751, 1.447, 5338.454, "", 181.013, 2.42, 0.6, 10.8, 41.949, "", 54.69, 
  0.539}, {"NGA", "Africa", "Nigeria", "2021-05-05", 165273., 58., 40., 
  2065., 2., 0.286, 801.753, 0.281, 0.194, 10.017, 0.01, 0.001, 0.83, "", "", 
  "", "", "", "", "", "", "", "", "", "", 4272., 0.021, 0.009, 106.8, 
  "samples tested", 1.266742*^6, 1.266742*^6, "", 19897., 10740., 0.61, 0.61, 
  "", 52., 47.22, 2.06139587*^8, 209.588, 18.1, 2.751, 1.447, 5338.454, "", 
  181.013, 2.42, 0.6, 10.8, 41.949, "", 54.69, 0.539}, 
 {"NGA", "Africa", "Nigeria", "2021-05-06", 165301., 28., 35.143, 2065., 0., 
  0.286, 801.889, 0.136, 0.17, 10.017, 0., 0.001, 0.84, "", "", "", "", "", 
  "", "", "", "", "", "", "", 4512., 0.022, 0.008, 128.4, "samples tested", 
  1.289773*^6, 1.289773*^6, "", 23031., 12575., 0.63, 0.63, "", 61., 47.22, 
  2.06139587*^8, 209.588, 18.1, 2.751, 1.447, 5338.454, "", 181.013, 2.42, 
  0.6, 10.8, 41.949, "", 54.69, 0.539}, {"NGA", "Africa", "Nigeria", 
  "2021-05-07", 165340., 39., 32.857, 2065., 0., 0.286, 802.078, 0.189, 
  0.159, 10.017, 0., 0.001, 0.86, "", "", "", "", "", "", "", "", "", "", "", 
  "", 4752., 0.023, 0.007, 144.6, "samples tested", 1.615787*^6, 1.615787*^6, 
  "", 326014., 57694., 0.78, 0.78, "", 280., 47.22, 2.06139587*^8, 209.588, 
  18.1, 2.751, 1.447, 5338.454, "", 181.013, 2.42, 0.6, 10.8, 41.949, "", 
  54.69, 0.539}, {"NGA", "Africa", "Nigeria", "2021-05-08", 165370., 30., 
  37.143, 2065., 0., 0.286, 802.223, 0.146, 0.18, 10.017, 0., 0.001, 0.89, 
  "", "", "", "", "", "", "", "", "", "", "", "", 4993., 0.024, 0.007, 134.4, 
  "samples tested", 1.653292*^6, 1.653292*^6, "", 37505., 61598., 0.8, 0.8, 
  "", 299., 47.22, 2.06139587*^8, 209.588, 18.1, 2.751, 1.447, 5338.454, "", 
  181.013, 2.42, 0.6, 10.8, 41.949, "", 54.69, 0.539}, 
 {"NGA", "Africa", "Nigeria", "2021-05-09", 165419., 49., 38., 2065., 0., 
  0.286, 802.461, 0.238, 0.184, 10.017, 0., 0.001, 0.9, "", "", "", "", "", 
  "", "", "", "", "", "", "", 5233., 0.025, 0.007, 137.7, "samples tested", 
  1.665698*^6, 1.665698*^6, "", 12406., 62281., 0.81, 0.81, "", 302., 47.22, 
  2.06139587*^8, 209.588, 18.1, 2.751, 1.447, 5338.454, "", 181.013, 2.42, 
  0.6, 10.8, 41.949, "", 54.69, 0.539}, {"NGA", "Africa", "Nigeria", 
  "2021-05-10", 165468., 49., 38.429, 2065., 0., 0.286, 802.699, 0.238, 
  0.186, 10.017, 0., 0.001, 0.91, "", "", "", "", "", "", "", "", "", 
  1.977479*^6, 9.593, "", 5473., 0.027, 0.007, 142.4, "samples tested", 
  1.697243*^6, 1.697243*^6, "", 31545., 65775., 0.82, 0.82, "", 319., 47.22, 
  2.06139587*^8, 209.588, 18.1, 2.751, 1.447, 5338.454, "", 181.013, 2.42, 
  0.6, 10.8, 41.949, "", 54.69, 0.539}, {"NGA", "Africa", "Nigeria", 
  "2021-05-11", 165515., 47., 42.857, 2065., 0., 0.286, 802.927, 0.228, 
  0.208, 10.017, 0., 0.001, 0.93, "", "", "", "", "", "", "", "", "", "", "", 
  "", 5205., 0.025, 0.008, 121.5, "samples tested", 1.713306*^6, 1.713306*^6, 
  "", 16063., 66637., 0.83, 0.83, "", 323., 47.22, 2.06139587*^8, 209.588, 
  18.1, 2.751, 1.447, 5338.454, "", 181.013, 2.42, 0.6, 10.8, 41.949, "", 
  54.69, 0.539}, {"NGA", "Africa", "Nigeria", "2021-05-12", 165559., 44., 
  40.857, 2066., 1., 0.143, 803.14, 0.213, 0.198, 10.022, 0.005, 0.001, 0.93, 
  "", "", "", "", "", "", "", "", "", "", "", "", 4937., 0.024, 0.008, 120.8, 
  "samples tested", 1.748242*^6, 1.748242*^6, "", 34936., 68786., 0.85, 0.85, 
  "", 334., 47.22, 2.06139587*^8, 209.588, 18.1, 2.751, 1.447, 5338.454, "", 
  181.013, 2.42, 0.6, 10.8, 41.949, "", 54.69, 0.539}, 
 {"NGA", "Africa", "Nigeria", "2021-05-13", 165612., 53., 44.429, 2066., 0., 
  0.143, 803.397, 0.257, 0.216, 10.022, 0., 0.001, 0.95, "", "", "", "", "", 
  "", "", "", "", "", "", "", 4669., 0.023, 0.01, 105.1, "samples tested", 
  1.763552*^6, 1.763552*^6, "", 15310., 67683., 0.86, 0.86, "", 328., 47.22, 
  2.06139587*^8, 209.588, 18.1, 2.751, 1.447, 5338.454, "", 181.013, 2.42, 
  0.6, 10.8, 41.949, "", 54.69, 0.539}, {"NGA", "Africa", "Nigeria", 
  "2021-05-14", 165661., 49., 45.857, 2066., 0., 0.143, 803.635, 0.238, 
  0.222, 10.022, 0., 0.001, 0.96, "", "", "", "", "", "", "", "", "", "", "", 
  "", 4401., 0.021, 0.01, 96., "samples tested", 1.767488*^6, 1.767488*^6, 
  "", 3936., 21672., 0.86, 0.86, "", 105., 47.22, 2.06139587*^8, 209.588, 
  18.1, 2.751, 1.447, 5338.454, "", 181.013, 2.42, 0.6, 10.8, 41.949, "", 
  54.69, 0.539}, {"NGA", "Africa", "Nigeria", "2021-05-15", 165702., 41., 
  47.429, 2066., 0., 0.143, 803.834, 0.199, 0.23, 10.022, 0., 0.001, 0.96, 
  "", "", "", "", "", "", "", "", "", "", "", "", 4133., 0.02, 0.011, 87.1, 
  "samples tested", 1.794552*^6, 1.794552*^6, "", 27064., 20180., 0.87, 0.87, 
  "", 98., 47.22, 2.06139587*^8, 209.588, 18.1, 2.751, 1.447, 5338.454, "", 
  181.013, 2.42, 0.6, 10.8, 41.949, "", 54.69, 0.539}, 
 {"NGA", "Africa", "Nigeria", "2021-05-16", 165709., 7., 41.429, 2066., 0., 
  0.143, 803.868, 0.034, 0.201, 10.022, 0., 0.001, 0.96, "", "", "", "", "", 
  "", "", "", "", "", "", "", 3864., 0.019, 0.011, 93.3, "samples tested", 
  1.811795*^6, 1.811795*^6, "", 17243., 20871., 0.88, 0.88, "", 101., 47.22, 
  2.06139587*^8, 209.588, 18.1, 2.751, 1.447, 5338.454, "", 181.013, 2.42, 
  0.6, 10.8, 41.949, "", 54.69, 0.539}, {"NGA", "Africa", "Nigeria", 
  "2021-05-17", 165778., 69., 44.286, 2067., 1., 0.286, 804.203, 0.335, 
  0.215, 10.027, 0.005, 0.001, 0.98, "", "", "", "", "", "", "", "", "", 
  2.002653*^6, 9.715, "", 3596., 0.017, 0.012, 81.2, "samples tested", 
  1.823095*^6, 1.823095*^6, "", 11300., 17979., 0.88, 0.88, "", 87., 47.22, 
  2.06139587*^8, 209.588, 18.1, 2.751, 1.447, 5338.454, "", 181.013, 2.42, 
  0.6, 10.8, 41.949, "", 54.69, 0.539}, {"NGA", "Africa", "Nigeria", 
  "2021-05-18", 165778., 0., 37.571, 2067., 0., 0.286, 804.203, 0., 0.182, 
  10.027, 0., 0.001, 0.99, "", "", "", "", "", "", "", "", "", "", "", "", 
  4931., 0.024, 0.008, 131.2, "samples tested", 1.842437*^6, 1.842437*^6, "", 
  19342., 18447., 0.89, 0.89, "", 89., 47.22, 2.06139587*^8, 209.588, 18.1, 
  2.751, 1.447, 5338.454, "", 181.013, 2.42, 0.6, 10.8, 41.949, "", 54.69, 
  0.539}, {"NGA", "Africa", "Nigeria", "2021-05-19", 165852., 74., 41.857, 
  2067., 0., 0.143, 804.562, 0.359, 0.203, 10.027, 0., 0.001, 1.02, "", "", 
  "", "", "", "", "", "", "", "", "", "", 6266., 0.03, 0.007, 149.7, 
  "samples tested", 1.880788*^6, 1.880788*^6, "", 38351., 18935., 0.91, 0.91, 
  "", 92., 47.22, 2.06139587*^8, 209.588, 18.1, 2.751, 1.447, 5338.454, "", 
  181.013, 2.42, 0.6, 10.8, 41.949, "", 54.69, 0.539}, 
 {"NGA", "Africa", "Nigeria", "2021-05-20", 165901., 49., 41.286, 2067., 0., 
  0.143, 804.799, 0.238, 0.2, 10.027, 0., 0.001, 1.03, "", "", "", "", "", 
  "", "", "", "", "", "", "", 7601., 0.037, 0.005, 184.1, "samples tested", 
  1.894794*^6, 1.894794*^6, "", 14006., 18749., 0.92, 0.92, "", 91., 47.22, 
  2.06139587*^8, 209.588, 18.1, 2.751, 1.447, 5338.454, "", 181.013, 2.42, 
  0.6, 10.8, 41.949, "", 54.69, 0.539}, {"NGA", "Africa", "Nigeria", 
  "2021-05-21", 165944., 43., 40.429, 2067., 0., 0.143, 805.008, 0.209, 
  0.196, 10.027, 0., 0.001, 1.04, "", "", "", "", "", "", "", "", "", "", "", 
  "", 8936., 0.043, 0.005, 221., "samples tested", 1.911254*^6, 1.911254*^6, 
  "", 16460., 20538., 0.93, 0.93, "", 100., 47.22, 2.06139587*^8, 209.588, 
  18.1, 2.751, 1.447, 5338.454, "", 181.013, 2.42, 0.6, 10.8, 41.949, "", 
  54.69, 0.539}, {"NGA", "Africa", "Nigeria", "2021-05-22", 165979., 35., 
  39.571, 2067., 0., 0.143, 805.178, 0.17, 0.192, 10.027, 0., 0.001, 1.05, 
  "", "", "", "", "", "", "", "", "", "", "", "", 10271., 0.05, 0.004, 259.6, 
  "samples tested", 1.927141*^6, 1.927141*^6, "", 15887., 18941., 0.93, 0.93, 
  "", 92., 47.22, 2.06139587*^8, 209.588, 18.1, 2.751, 1.447, 5338.454, "", 
  181.013, 2.42, 0.6, 10.8, 41.949, "", 54.69, 0.539}, 
 {"NGA", "Africa", "Nigeria", "2021-05-23", 166019., 40., 44.286, 2067., 0., 
  0.143, 805.372, 0.194, 0.215, 10.027, 0., 0.001, 1.06, "", "", "", "", "", 
  "", "", "", "", "", "", "", 11606., 0.056, 0.004, 262.1, "samples tested", 
  1.929237*^6, 1.929237*^6, "", 2096., 16777., 0.94, 0.94, "", 81., 47.22, 
  2.06139587*^8, 209.588, 18.1, 2.751, 1.447, 5338.454, "", 181.013, 2.42, 
  0.6, 10.8, 41.949, "", 54.69, 0.539}, {"NGA", "Africa", "Nigeria", 
  "2021-05-24", 166061., 42., 40.429, 2067., 0., 0., 805.575, 0.204, 0.196, 
  10.027, 0., 0., 1.06, "", "", "", "", "", "", "", "", "", 2.093243*^6, 
  10.154, "", 12941., 0.063, 0.003, 320.1, "samples tested", "", "", "", "", 
  15913., "", "", "", 77., 47.22, 2.06139587*^8, 209.588, 18.1, 2.751, 1.447, 
  5338.454, "", 181.013, 2.42, 0.6, 10.8, 41.949, "", 54.69, 0.539}, 
 {"NGA", "Africa", "Nigeria", "2021-05-25", 166098., 37., 45.714, 2071., 4., 
  0.571, 805.755, 0.179, 0.222, 10.047, 0.019, 0.003, 1.09, "", "", "", "", 
  "", "", "", "", "", "", "", "", 11905., 0.058, 0.004, 260.4, 
  "samples tested", 1.939737*^6, 1.930922*^6, 8815., "", 13900., 0.94, 0.94, 
  0., 67., 52.78, 2.06139587*^8, 209.588, 18.1, 2.751, 1.447, 5338.454, "", 
  181.013, 2.42, 0.6, 10.8, 41.949, "", 54.69, 0.539}, 
 {"NGA", "Africa", "Nigeria", "2021-05-26", 166146., 48., 42., 2071., 0., 
  0.571, 805.988, 0.233, 0.204, 10.047, 0., 0.003, 1.11, "", "", "", "", "", 
  "", "", "", "", "", "", "", 10869., 0.053, 0.004, 258.8, "samples tested", 
  1.95387*^6, 1.938611*^6, 15259., 14133., 10440., 0.95, 0.94, 0.01, 51., 
  52.78, 2.06139587*^8, 209.588, 18.1, 2.751, 1.447, 5338.454, "", 181.013, 
  2.42, 0.6, 10.8, 41.949, "", 54.69, 0.539}, {"NGA", "Africa", "Nigeria", 
  "2021-05-27", 166191., 45., 41.429, 2071., 0., 0.571, 806.206, 0.218, 
  0.201, 10.047, 0., 0.003, 1.14, "", "", "", "", "", "", "", "", "", "", "", 
  "", 9833., 0.048, 0.004, 237.3, "samples tested", 1.967435*^6, 1.945273*^6, 
  22162., 13565., 10377., 0.95, 0.94, 0.01, 50., 52.78, 2.06139587*^8, 
  209.588, 18.1, 2.751, 1.447, 5338.454, "", 181.013, 2.42, 0.6, 10.8, 
  41.949, "", 54.69, 0.539}, {"NGA", "Africa", "Nigeria", "2021-05-28", 
  166254., 63., 44.286, 2071., 0., 0.571, 806.512, 0.306, 0.215, 10.047, 0., 
  0.003, 1.17, "", "", "", "", "", "", "", "", "", "", "", "", 8797., 0.043, 
  0.005, 198.6, "samples tested", 1.984242*^6, 1.950298*^6, 33944., 16807., 
  10427., 0.96, 0.95, 0.02, 51., 52.78, 2.06139587*^8, 209.588, 18.1, 2.751, 
  1.447, 5338.454, "", 181.013, 2.42, 0.6, 10.8, 41.949, "", 54.69, 0.539}, 
 {"NGA", "Africa", "Nigeria", "2021-05-29", 166285., 31., 43.714, 2071., 0., 
  0.571, 806.662, 0.15, 0.212, 10.047, 0., 0.003, 1.2, "", "", "", "", "", 
  "", "", "", "", "", "", "", 7761., 0.038, 0.006, 177.5, "samples tested", 
  1.996914*^6, 1.952694*^6, 44220., 12672., 9968., 0.97, 0.95, 0.02, 48., 
  52.78, 2.06139587*^8, 209.588, 18.1, 2.751, 1.447, 5338.454, "", 181.013, 
  2.42, 0.6, 10.8, 41.949, "", 54.69, 0.539}, {"NGA", "Africa", "Nigeria", 
  "2021-05-30", 166315., 30., 42.286, 2071., 0., 0.571, 806.808, 0.146, 
  0.205, 10.047, 0., 0.003, 1.22, "", "", "", "", "", "", "", "", "", "", "", 
  "", 6724., 0.033, 0.006, 159., "samples tested", 2.01459*^6, 1.955652*^6, 
  58938., 17676., 12193., 0.98, 0.95, 0.03, 59., 52.78, 2.06139587*^8, 
  209.588, 18.1, 2.751, 1.447, 5338.454, "", 181.013, 2.42, 0.6, 10.8, 
  41.949, "", 54.69, 0.539}, {"NGA", "Africa", "Nigeria", "2021-05-31", 
  166518., 203., 65.286, 2099., 28., 4.571, 807.792, 0.985, 0.317, 10.182, 
  0.136, 0.022, 1.25, "", "", "", "", "", "", "", "", "", 2.133061*^6, 
  10.348, "", 5688., 0.028, 0.011, 87.1, "samples tested", 2.030063*^6, 
  1.956598*^6, 73465., 15473., 13654., 0.98, 0.95, 0.04, 66., 52.78, 
  2.06139587*^8, 209.588, 18.1, 2.751, 1.447, 5338.454, "", 181.013, 2.42, 
  0.6, 10.8, 41.949, "", 54.69, 0.539}, {"NGA", "Africa", "Nigeria", 
  "2021-06-01", 166534., 16., 62.286, 2099., 0., 4., 807.87, 0.078, 0.302, 
  10.182, 0., 0.019, 1.22, "", "", "", "", "", "", "", "", "", "", "", "", 
  5843., 0.028, 0.011, 93.8, "samples tested", 2.051228*^6, 1.960493*^6, 
  90735., 21165., 15927., 1., 0.95, 0.04, 77., 52.78, 2.06139587*^8, 209.588, 
  18.1, 2.751, 1.447, 5338.454, "", 181.013, 2.42, 0.6, 10.8, 41.949, "", 
  54.69, 0.539}, {"NGA", "Africa", "Nigeria", "2021-06-02", 166560., 26., 
  59.143, 2099., 0., 4., 807.996, 0.126, 0.287, 10.182, 0., 0.019, 1.19, "", 
  "", "", "", "", "", "", "", "", "", "", "", 5997., 0.029, 0.01, 101.4, 
  "samples tested", 2.110141*^6, 1.961883*^6, 148258., 58913., 22324., 1.02, 
  0.95, 0.07, 108., 52.78, 2.06139587*^8, 209.588, 18.1, 2.751, 1.447, 
  5338.454, "", 181.013, 2.42, 0.6, 10.8, 41.949, "", 54.69, 0.539}, 
 {"NGA", "Africa", "Nigeria", "2021-06-03", 166682., 122., 70.143, 2117., 
  18., 6.571, 808.588, 0.592, 0.34, 10.27, 0.087, 0.032, 1.19, "", "", "", 
  "", "", "", "", "", "", "", "", "", 6151., 0.03, 0.011, 87.7, 
  "samples tested", "", "", "", "", 28645., "", "", "", 139., 52.78, 
  2.06139587*^8, 209.588, 18.1, 2.751, 1.447, 5338.454, "", 181.013, 2.42, 
  0.6, 10.8, 41.949, "", 54.69, 0.539}, {"NGA", "Africa", "Nigeria", 
  "2021-06-04", 166730., 48., 68., 2117., 0., 6.571, 808.821, 0.233, 0.33, 
  10.27, 0., 0.032, 1.16, "", "", "", "", "", "", "", "", "", "", "", "", 
  6306., 0.031, 0.011, 92.7, "samples tested", 2.225765*^6, 1.964095*^6, 
  261670., "", 34503., 1.08, 0.95, 0.13, 167., 52.78, 2.06139587*^8, 209.588, 
  18.1, 2.751, 1.447, 5338.454, "", 181.013, 2.42, 0.6, 10.8, 41.949, "", 
  54.69, 0.539}, {"NGA", "Africa", "Nigeria", "2021-06-05", 166756., 26., 
  67.286, 2117., 0., 6.571, 808.947, 0.126, 0.326, 10.27, 0., 0.032, 1.15, 
  "", "", "", "", "", "", "", "", "", "", "", "", 6460., 0.031, 0.01, 96., 
  "samples tested", "", "", "", "", "", "", "", "", "", 52.78, 2.06139587*^8, 
  209.588, 18.1, 2.751, 1.447, 5338.454, "", 181.013, 2.42, 0.6, 10.8, 
  41.949, "", 54.69, 0.539}, {"NGA", "Africa", "Nigeria", "2021-06-06", 
  166767., 11., 64.571, 2117., 0., 6.571, 809., 0.053, 0.313, 10.27, 0., 
  0.032, 1.14, "", "", "", "", "", "", "", "", "", "", "", "", 6615., 0.032, 
  0.01, 102.4, "samples tested", "", "", "", "", "", "", "", "", "", 52.78, 
  2.06139587*^8, 209.588, 18.1, 2.751, 1.447, 5338.454, "", 181.013, 2.42, 
  0.6, 10.8, 41.949, "", 54.69, 0.539}, {"NGA", "Africa", "Nigeria", 
  "2021-06-07", 166816., 49., 42.571, 2117., 0., 2.571, 809.238, 0.238, 
  0.207, 10.27, 0., 0.012, "", "", "", "", "", "", "", "", "", "", 
  2.180444*^6, 10.578, "", 6769., 0.033, 0.006, 159., "samples tested", "", 
  "", "", "", "", "", "", "", "", "", 2.06139587*^8, 209.588, 18.1, 2.751, 
  1.447, 5338.454, "", 181.013, 2.42, 0.6, 10.8, 41.949, "", 54.69, 0.539}, 
 {"OWID_NAM", "", "North America", "2020-01-22", 1., 0., "", "", 0., "", 
  0.002, 0., "", "", 0., "", "", "", "", "", "", "", "", "", "", "", "", "", 
  "", "", "", "", "", "", "", "", "", "", "", "", "", "", "", "", 
  5.92072204*^8, "", "", "", "", "", "", "", "", "", "", "", "", "", ""}, 
 {"OWID_NAM", "", "North America", "2020-01-23", 1., 0., "", "", 0., "", 
  0.002, 0., "", "", 0., "", "", "", "", "", "", "", "", "", "", "", "", "", 
  "", "", "", "", "", "", "", "", "", "", "", "", "", "", "", "", 
  5.92072204*^8, "", "", "", "", "", "", "", "", "", "", "", "", "", ""}, 
 {"OWID_NAM", "", "North America", "2020-01-24", 2., 1., "", "", 0., "", 
  0.003, 0.002, "", "", 0., "", "", "", "", "", "", "", "", "", "", "", "", 
  "", "", "", "", "", "", "", "", "", "", "", "", "", "", "", "", "", 
  5.92072204*^8, "", "", "", "", "", "", "", "", "", "", "", "", "", ""}, 
 {"OWID_NAM", "", "North America", "2020-01-25", 2., 0., "", "", 0., "", 
  0.003, 0., "", "", 0., "", "", "", "", "", "", "", "", "", "", "", "", "", 
  "", "", "", "", "", "", "", "", "", "", "", "", "", "", "", "", 
  5.92072204*^8, "", "", "", "", "", "", "", "", "", "", "", "", "", ""}, 
 {"OWID_NAM", "", "North America", "2020-01-26", 6., 4., "", "", 0., "", 
  0.01, 0.007, "", "", 0., "", "", "", "", "", "", "", "", "", "", "", "", 
  "", "", "", "", "", "", "", "", "", "", "", "", "", "", "", "", "", 
  5.92072204*^8, "", "", "", "", "", "", "", "", "", "", "", "", "", ""}, 
 {"OWID_NAM", "", "North America", "2020-01-27", 6., 0., "", "", 0., "", 
  0.01, 0., "", "", 0., "", "", "", "", "", "", "", "", "", "", "", "", "", 
  "", "", "", "", "", "", "", "", "", "", "", "", "", "", "", "", 
  5.92072204*^8, "", "", "", "", "", "", "", "", "", "", "", "", "", ""}, 
 {"OWID_NAM", "", "North America", "2020-01-28", 7., 1., 0.857, "", 0., 0., 
  0.012, 0.002, 0.001, "", 0., 0., "", "", "", "", "", "", "", "", "", "", 
  "", "", "", "", "", "", "", "", "", "", "", "", "", "", "", "", "", "", 
  5.92072204*^8, "", "", "", "", "", "", "", "", "", "", "", "", "", ""}, 
 {"OWID_NAM", "", "North America", "2020-01-29", 8., 1., 1., "", 0., 0., 
  0.014, 0.002, 0.002, "", 0., 0., "", "", "", "", "", "", "", "", "", "", 
  "", "", "", "", "", "", "", "", "", "", "", "", "", "", "", "", "", "", 
  5.92072204*^8, "", "", "", "", "", "", "", "", "", "", "", "", "", ""}, 
 {"OWID_NAM", "", "North America", "2020-01-30", 8., 0., 1., "", 0., 0., 
  0.014, 0., 0.002, "", 0., 0., "", "", "", "", "", "", "", "", "", "", "", 
  "", "", "", "", "", "", "", "", "", "", "", "", "", "", "", "", "", 
  5.92072204*^8, "", "", "", "", "", "", "", "", "", "", "", "", "", ""}, 
 {"OWID_NAM", "", "North America", "2020-01-31", 12., 4., 1.429, "", 0., 0., 
  0.02, 0.007, 0.002, "", 0., 0., "", "", "", "", "", "", "", "", "", "", "", 
  "", "", "", "", "", "", "", "", "", "", "", "", "", "", "", "", "", 
  5.92072204*^8, "", "", "", "", "", "", "", "", "", "", "", "", "", ""}, 
 {"OWID_NAM", "", "North America", "2020-02-01", 12., 0., 1.429, "", 0., 0., 
  0.02, 0., 0.002, "", 0., 0., "", "", "", "", "", "", "", "", "", "", "", 
  "", "", "", "", "", "", "", "", "", "", "", "", "", "", "", "", "", 
  5.92072204*^8, "", "", "", "", "", "", "", "", "", "", "", "", "", ""}, 
 {"OWID_NAM", "", "North America", "2020-02-02", 12., 0., 0.857, "", 0., 0., 
  0.02, 0., 0.001, "", 0., 0., "", "", "", "", "", "", "", "", "", "", "", 
  "", "", "", "", "", "", "", "", "", "", "", "", "", "", "", "", "", 
  5.92072204*^8, "", "", "", "", "", "", "", "", "", "", "", "", "", ""}, 
 {"OWID_NAM", "", "North America", "2020-02-03", 15., 3., 1.286, "", 0., 0., 
  0.025, 0.005, 0.002, "", 0., 0., "", "", "", "", "", "", "", "", "", "", 
  "", "", "", "", "", "", "", "", "", "", "", "", "", "", "", "", "", "", 
  5.92072204*^8, "", "", "", "", "", "", "", "", "", "", "", "", "", ""}, 
 {"OWID_NAM", "", "North America", "2020-02-04", 15., 0., 1.143, "", 0., 0., 
  0.025, 0., 0.002, "", 0., 0., "", "", "", "", "", "", "", "", "", "", "", 
  "", "", "", "", "", "", "", "", "", "", "", "", "", "", "", "", "", 
  5.92072204*^8, "", "", "", "", "", "", "", "", "", "", "", "", "", ""}, 
 {"OWID_NAM", "", "North America", "2020-02-05", 16., 1., 1.143, "", 0., 0., 
  0.027, 0.002, 0.002, "", 0., 0., "", "", "", "", "", "", "", "", "", "", 
  "", "", "", "", "", "", "", "", "", "", "", "", "", "", "", "", "", "", 
  5.92072204*^8, "", "", "", "", "", "", "", "", "", "", "", "", "", ""}, 
 {"OWID_NAM", "", "North America", "2020-02-06", 17., 1., 1.286, "", 0., 0., 
  0.029, 0.002, 0.002, "", 0., 0., "", "", "", "", "", "", "", "", "", "", 
  "", "", "", "", "", "", "", "", "", "", "", "", "", "", "", "", "", "", 
  5.92072204*^8, "", "", "", "", "", "", "", "", "", "", "", "", "", ""}, 
 {"OWID_NAM", "", "North America", "2020-02-07", 19., 2., 1., "", 0., 0., 
  0.032, 0.003, 0.002, "", 0., 0., "", "", "", "", "", "", "", "", "", "", 
  "", "", "", "", "", "", "", "", "", "", "", "", "", "", "", "", "", "", 
  5.92072204*^8, "", "", "", "", "", "", "", "", "", "", "", "", "", ""}, 
 {"OWID_NAM", "", "North America", "2020-02-08", 19., 0., 1., "", 0., 0., 
  0.032, 0., 0.002, "", 0., 0., "", "", "", "", "", "", "", "", "", "", "", 
  "", "", "", "", "", "", "", "", "", "", "", "", "", "", "", "", "", 
  5.92072204*^8, "", "", "", "", "", "", "", "", "", "", "", "", "", ""}, 
 {"OWID_NAM", "", "North America", "2020-02-09", 19., 0., 1., "", 0., 0., 
  0.032, 0., 0.002, "", 0., 0., "", "", "", "", "", "", "", "", "", "", "", 
  "", "", "", "", "", "", "", "", "", "", "", "", "", "", "", "", "", 
  5.92072204*^8, "", "", "", "", "", "", "", "", "", "", "", "", "", ""}, 
 {"OWID_NAM", "", "North America", "2020-02-10", 19., 0., 0.571, "", 0., 0., 
  0.032, 0., 0.001, "", 0., 0., "", "", "", "", "", "", "", "", "", "", "", 
  "", "", "", "", "", "", "", "", "", "", "", "", "", "", "", "", "", 
  5.92072204*^8, "", "", "", "", "", "", "", "", "", "", "", "", "", ""}, 
 {"OWID_NAM", "", "North America", "2020-02-11", 20., 1., 0.714, "", 0., 0., 
  0.034, 0.002, 0.001, "", 0., 0., "", "", "", "", "", "", "", "", "", "", 
  "", "", "", "", "", "", "", "", "", "", "", "", "", "", "", "", "", "", 
  5.92072204*^8, "", "", "", "", "", "", "", "", "", "", "", "", "", ""}, 
 {"OWID_NAM", "", "North America", "2020-02-12", 20., 0., 0.571, "", 0., 0., 
  0.034, 0., 0.001, "", 0., 0., "", "", "", "", "", "", "", "", "", "", "", 
  "", "", "", "", "", "", "", "", "", "", "", "", "", "", "", "", "", 
  5.92072204*^8, "", "", "", "", "", "", "", "", "", "", "", "", "", ""}, 
 {"OWID_NAM", "", "North America", "2020-02-13", 21., 1., 0.571, "", 0., 0., 
  0.035, 0.002, 0.001, "", 0., 0., "", "", "", "", "", "", "", "", "", "", 
  "", "", "", "", "", "", "", "", "", "", "", "", "", "", "", "", "", "", 
  5.92072204*^8, "", "", "", "", "", "", "", "", "", "", "", "", "", ""}, 
 {"OWID_NAM", "", "North America", "2020-02-14", 21., 0., 0.286, "", 0., 0., 
  0.035, 0., 0., "", 0., 0., "", "", "", "", "", "", "", "", "", "", "", "", 
  "", "", "", "", "", "", "", "", "", "", "", "", "", "", "", "", 
  5.92072204*^8, "", "", "", "", "", "", "", "", "", "", "", "", "", ""}, 
 {"OWID_NAM", "", "North America", "2020-02-15", 21., 0., 0.286, "", 0., 0., 
  0.035, 0., 0., "", 0., 0., "", "", "", "", "", "", "", "", "", "", "", "", 
  "", "", "", "", "", "", "", "", "", "", "", "", "", "", "", "", 
  5.92072204*^8, "", "", "", "", "", "", "", "", "", "", "", "", "", ""}, 
 {"OWID_NAM", "", "North America", "2020-02-16", 21., 0., 0.286, "", 0., 0., 
  0.035, 0., 0., "", 0., 0., "", "", "", "", "", "", "", "", "", "", "", "", 
  "", "", "", "", "", "", "", "", "", "", "", "", "", "", "", "", 
  5.92072204*^8, "", "", "", "", "", "", "", "", "", "", "", "", "", ""}, 
 {"OWID_NAM", "", "North America", "2020-02-17", 22., 1., 0.429, "", 0., 0., 
  0.037, 0.002, 0.001, "", 0., 0., "", "", "", "", "", "", "", "", "", "", 
  "", "", "", "", "", "", "", "", "", "", "", "", "", "", "", "", "", "", 
  5.92072204*^8, "", "", "", "", "", "", "", "", "", "", "", "", "", ""}, 
 {"OWID_NAM", "", "North America", "2020-02-18", 22., 0., 0.286, "", 0., 0., 
  0.037, 0., 0., "", 0., 0., "", "", "", "", "", "", "", "", "", "", "", "", 
  "", "", "", "", "", "", "", "", "", "", "", "", "", "", "", "", 
  5.92072204*^8, "", "", "", "", "", "", "", "", "", "", "", "", "", ""}, 
 {"OWID_NAM", "", "North America", "2020-02-19", 22., 0., 0.286, "", 0., 0., 
  0.037, 0., 0., "", 0., 0., "", "", "", "", "", "", "", "", "", "", "", "", 
  "", "", "", "", "", "", "", "", "", "", "", "", "", "", "", "", 
  5.92072204*^8, "", "", "", "", "", "", "", "", "", "", "", "", "", ""}, 
 {"OWID_NAM", "", "North America", "2020-02-20", 22., 0., 0.143, "", 0., 0., 
  0.037, 0., 0., "", 0., 0., "", "", "", "", "", "", "", "", "", "", "", "", 
  "", "", "", "", "", "", "", "", "", "", "", "", "", "", "", "", 
  5.92072204*^8, "", "", "", "", "", "", "", "", "", "", "", "", "", ""}, 
 {"OWID_NAM", "", "North America", "2020-02-21", 25., 3., 0.571, "", 0., 0., 
  0.042, 0.005, 0.001, "", 0., 0., "", "", "", "", "", "", "", "", "", "", 
  "", "", "", "", "", "", "", "", "", "", "", "", "", "", "", "", "", "", 
  5.92072204*^8, "", "", "", "", "", "", "", "", "", "", "", "", "", ""}, 
 {"OWID_NAM", "", "North America", "2020-02-22", 25., 0., 0.571, "", 0., 0., 
  0.042, 0., 0.001, "", 0., 0., "", "", "", "", "", "", "", "", "", "", "", 
  "", "", "", "", "", "", "", "", "", "", "", "", "", "", "", "", "", 
  5.92072204*^8, "", "", "", "", "", "", "", "", "", "", "", "", "", ""}, 
 {"OWID_NAM", "", "North America", "2020-02-23", 25., 0., 0.571, "", 0., 0., 
  0.042, 0., 0.001, "", 0., 0., "", "", "", "", "", "", "", "", "", "", "", 
  "", "", "", "", "", "", "", "", "", "", "", "", "", "", "", "", "", 
  5.92072204*^8, "", "", "", "", "", "", "", "", "", "", "", "", "", ""}, 
 {"OWID_NAM", "", "North America", "2020-02-24", 26., 1., 0.571, "", 0., 0., 
  0.044, 0.002, 0.001, "", 0., 0., "", "", "", "", "", "", "", "", "", "", 
  "", "", "", "", "", "", "", "", "", "", "", "", "", "", "", "", "", "", 
  5.92072204*^8, "", "", "", "", "", "", "", "", "", "", "", "", "", ""}, 
 {"OWID_NAM", "", "North America", "2020-02-25", 27., 1., 0.714, "", 0., 0., 
  0.046, 0.002, 0.001, "", 0., 0., "", "", "", "", "", "", "", "", "", "", 
  "", "", "", "", "", "", "", "", "", "", "", "", "", "", "", "", "", "", 
  5.92072204*^8, "", "", "", "", "", "", "", "", "", "", "", "", "", ""}, 
 {"OWID_NAM", "", "North America", "2020-02-26", 27., 0., 0.714, "", 0., 0., 
  0.046, 0., 0.001, "", 0., 0., "", "", "", "", "", "", "", "", "", "", "", 
  "", "", "", "", "", "", "", "", "", "", "", "", "", "", "", "", "", 
  5.92072204*^8, "", "", "", "", "", "", "", "", "", "", "", "", "", ""}, 
 {"OWID_NAM", "", "North America", "2020-02-27", 30., 3., 1.143, "", 0., 0., 
  0.051, 0.005, 0.002, "", 0., 0., "", "", "", "", "", "", "", "", "", "", 
  "", "", "", "", "", "", "", "", "", "", "", "", "", "", "", "", "", "", 
  5.92072204*^8, "", "", "", "", "", "", "", "", "", "", "", "", "", ""}, 
 {"OWID_NAM", "", "North America", "2020-02-28", 32., 2., 1., "", 0., 0., 
  0.054, 0.003, 0.002, "", 0., 0., "", "", "", "", "", "", "", "", "", "", 
  "", "", "", "", "", "", "", "", "", "", "", "", "", "", "", "", "", "", 
  5.92072204*^8, "", "", "", "", "", "", "", "", "", "", "", "", "", ""}, 
 {"OWID_NAM", "", "North America", "2020-02-29", 49., 17., 3.429, 1., 1., 
  0.143, 0.083, 0.029, 0.006, 0.002, 0.002, 0., "", "", "", "", "", "", "", 
  "", "", "", "", "", "", "", "", "", "", "", "", "", "", "", "", "", "", "", 
  "", "", 5.92072204*^8, "", "", "", "", "", "", "", "", "", "", "", "", "", 
  ""}, {"OWID_NAM", "", "North America", "2020-03-01", 62., 13., 5.286, 1., 
  0., 0.143, 0.105, 0.022, 0.009, 0.002, 0., 0., "", "", "", "", "", "", "", 
  "", "", "", "", "", "", "", "", "", "", "", "", "", "", "", "", "", "", "", 
  "", "", 5.92072204*^8, "", "", "", "", "", "", "", "", "", "", "", "", "", 
  ""}, {"OWID_NAM", "", "North America", "2020-03-02", 88., 26., 8.857, 6., 
  5., 0.857, 0.149, 0.044, 0.015, 0.01, 0.008, 0.001, "", "", "", "", "", "", 
  "", "", "", "", "", "", "", "", "", "", "", "", "", "", "", "", "", "", "", 
  "", "", "", 5.92072204*^8, "", "", "", "", "", "", "", "", "", "", "", "", 
  "", ""}, {"OWID_NAM", "", "North America", "2020-03-03", 110., 22., 11.857, 
  7., 1., 1., 0.186, 0.037, 0.02, 0.012, 0.002, 0.002, "", "", "", "", "", 
  "", "", "", "", "", "", "", "", "", "", "", "", "", "", "", "", "", "", "", 
  "", "", "", "", 5.92072204*^8, "", "", "", "", "", "", "", "", "", "", "", 
  "", "", ""}, {"OWID_NAM", "", "North America", "2020-03-04", 146., 36., 
  17., 11., 4., 1.571, 0.247, 0.061, 0.029, 0.019, 0.007, 0.003, "", "", "", 
  "", "", "", "", "", "", "", "", "", "", "", "", "", "", "", "", "", "", "", 
  "", "", "", "", "", "", 5.92072204*^8, "", "", "", "", "", "", "", "", "", 
  "", "", "", "", ""}, {"OWID_NAM", "", "North America", "2020-03-05", 227., 
  81., 28.143, 12., 1., 1.714, 0.383, 0.137, 0.048, 0.02, 0.002, 0.003, "", 
  "", "", "", "", "", "", "", "", "", "", "", "", "", "", "", "", "", "", "", 
  "", "", "", "", "", "", "", "", 5.92072204*^8, "", "", "", "", "", "", "", 
  "", "", "", "", "", "", ""}, {"OWID_NAM", "", "North America", 
  "2020-03-06", 295., 68., 37.571, 14., 2., 2., 0.498, 0.115, 0.063, 0.024, 
  0.003, 0.003, "", "", "", "", "", "", "", "", "", "", "", "", "", "", "", 
  "", "", "", "", "", "", "", "", "", "", "", "", "", 5.92072204*^8, "", "", 
  "", "", "", "", "", "", "", "", "", "", "", ""}, 
 {"OWID_NAM", "", "North America", "2020-03-07", 466., 171., 59.571, 17., 3., 
  2.286, 0.787, 0.289, 0.101, 0.029, 0.005, 0.004, "", "", "", "", "", "", 
  "", "", "", "", "", "", "", "", "", "", "", "", "", "", "", "", "", "", "", 
  "", "", "", 5.92072204*^8, "", "", "", "", "", "", "", "", "", "", "", "", 
  "", ""}, {"OWID_NAM", "", "North America", "2020-03-08", 600., 134., 
  76.857, 21., 4., 2.857, 1.013, 0.226, 0.13, 0.035, 0.007, 0.005, "", "", 
  "", "", "", "", "", "", "", "", "", "", "", "", "", "", "", "", "", "", "", 
  "", "", "", "", "", "", "", 5.92072204*^8, "", "", "", "", "", "", "", "", 
  "", "", "", "", "", ""}, {"OWID_NAM", "", "North America", "2020-03-09", 
  692., 92., 86.286, 23., 2., 2.429, 1.169, 0.155, 0.146, 0.039, 0.003, 
  0.004, "", "", "", "", "", "", "", "", "", "", "", "", "", "", "", "", "", 
  "", "", "", "", "", "", "", "", "", "", "", 5.92072204*^8, "", "", "", "", 
  "", "", "", "", "", "", "", "", "", ""}, {"OWID_NAM", "", "North America", 
  "2020-03-10", 883., 191., 110.429, 29., 6., 3.143, 1.491, 0.323, 0.187, 
  0.049, 0.01, 0.005, "", "", "", "", "", "", "", "", "", "", "", "", "", "", 
  "", "", "", "", "", "", "", "", "", "", "", "", "", "", 5.92072204*^8, "", 
  "", "", "", "", "", "", "", "", "", "", "", "", ""}, 
 {"OWID_NAM", "", "North America", "2020-03-11", 1292., 409., 163.714, 35., 
  6., 3.429, 2.182, 0.691, 0.277, 0.059, 0.01, 0.006, "", "", "", "", "", "", 
  "", "", "", "", "", "", "", "", "", "", "", "", "", "", "", "", "", "", "", 
  "", "", "", 5.92072204*^8, "", "", "", "", "", "", "", "", "", "", "", "", 
  "", ""}, {"OWID_NAM", "", "North America", "2020-03-12", 1760., 468., 219., 
  45., 10., 4.714, 2.973, 0.79, 0.37, 0.076, 0.017, 0.008, "", "", "", "", 
  "", "", "", "", "", "", "", "", "", "", "", "", "", "", "", "", "", "", "", 
  "", "", "", "", "", 5.92072204*^8, "", "", "", "", "", "", "", "", "", "", 
  "", "", "", ""}, {"OWID_NAM", "", "North America", "2020-03-13", 2508., 
  748., 316.143, 53., 8., 5.571, 4.236, 1.263, 0.534, 0.09, 0.014, 0.009, "", 
  "", "", "", "", "", "", "", "", "", "", "", "", "", "", "", "", "", "", "", 
  "", "", "", "", "", "", "", "", 5.92072204*^8, "", "", "", "", "", "", "", 
  "", "", "", "", "", "", ""}, {"OWID_NAM", "", "North America", 
  "2020-03-14", 3310., 802., 406.286, 60., 7., 6.143, 5.591, 1.355, 0.686, 
  0.101, 0.012, 0.01, "", "", "", "", "", "", "", "", "", "", "", "", "", "", 
  "", "", "", "", "", "", "", "", "", "", "", "", "", "", 5.92072204*^8, "", 
  "", "", "", "", "", "", "", "", "", "", "", "", ""}, 
 {"OWID_NAM", "", "North America", "2020-03-15", 3622., 312., 431.714, 72., 
  12., 7.286, 6.117, 0.527, 0.729, 0.122, 0.02, 0.012, "", "", "", "", "", 
  "", "", "", "", "", "", "", "", "", "", "", "", "", "", "", "", "", "", "", 
  "", "", "", "", 5.92072204*^8, "", "", "", "", "", "", "", "", "", "", "", 
  "", "", ""}, {"OWID_NAM", "", "North America", "2020-03-16", 5308., 1686., 
  659.429, 103., 31., 11.429, 8.965, 2.848, 1.114, 0.174, 0.052, 0.019, "", 
  "", "", "", "", "", "", "", "", "", "", "", "", "", "", "", "", "", "", "", 
  "", "", "", "", "", "", "", "", 5.92072204*^8, "", "", "", "", "", "", "", 
  "", "", "", "", "", "", ""}, {"OWID_NAM", "", "North America", 
  "2020-03-17", 7257., 1949., 910.571, 143., 40., 16.286, 12.257, 3.292, 
  1.538, 0.242, 0.068, 0.028, "", "", "", "", "", "", "", "", "", "", "", "", 
  "", "", "", "", "", "", "", "", "", "", "", "", "", "", "", "", 
  5.92072204*^8, "", "", "", "", "", "", "", "", "", "", "", "", "", ""}, 
 {"OWID_NAM", "", "North America", "2020-03-18", 10150., 2893., 1265.429, 
  209., 66., 24.857, 17.143, 4.886, 2.137, 0.353, 0.111, 0.042, "", "", "", 
  "", "", "", "", "", "", "", "", "", "", "", "", "", "", "", "", "", "", "", 
  "", "", "", "", "", "", 5.92072204*^8, "", "", "", "", "", "", "", "", "", 
  "", "", "", "", ""}, {"OWID_NAM", "", "North America", "2020-03-19", 
  14909., 4759., 1878.429, 285., 76., 34.286, 25.181, 8.038, 3.173, 0.481, 
  0.128, 0.058, "", "", "", "", "", "", "", "", "", "", "", "", "", "", "", 
  "", "", "", "", "", "", "", "", "", "", "", "", "", 5.92072204*^8, "", "", 
  "", "", "", "", "", "", "", "", "", "", "", ""}, 
 {"OWID_NAM", "", "North America", "2020-03-20", 21567., 6658., 2722.714, 
  396., 111., 49., 36.426, 11.245, 4.599, 0.669, 0.187, 0.083, "", "", "", 
  "", "", "", "", "", "", "", "", "", "", "", "", "", "", "", "", "", "", "", 
  "", "", "", "", "", "", 5.92072204*^8, "", "", "", "", "", "", "", "", "", 
  "", "", "", "", ""}, {"OWID_NAM", "", "North America", "2020-03-21", 
  28130., 6563., 3545.714, 504., 108., 63.429, 47.511, 11.085, 5.989, 0.851, 
  0.182, 0.107, "", "", "", "", "", "", "", "", "", "", "", "", "", "", "", 
  "", "", "", "", "", "", "", "", "", "", "", "", "", 5.92072204*^8, "", "", 
  "", "", "", "", "", "", "", "", "", "", "", ""}, 
 {"OWID_NAM", "", "North America", "2020-03-22", 37512., 9382., 4841.429, 
  634., 130., 80.286, 63.357, 15.846, 8.177, 1.071, 0.22, 0.136, "", "", "", 
  "", "", "", "", "", "", "", "", "", "", "", "", "", "", "", "", "", "", "", 
  "", "", "", "", "", "", 5.92072204*^8, "", "", "", "", "", "", "", "", "", 
  "", "", "", "", ""}, {"OWID_NAM", "", "North America", "2020-03-23", 
  49538., 12026., 6318.571, 837., 203., 104.857, 83.669, 20.312, 10.672, 
  1.414, 0.343, 0.177, "", "", "", "", "", "", "", "", "", "", "", "", "", 
  "", "", "", "", "", "", "", "", "", "", "", "", "", "", "", 5.92072204*^8, 
  "", "", "", "", "", "", "", "", "", "", "", "", "", ""}, 
 {"OWID_NAM", "", "North America", "2020-03-24", 61009., 11471., 7678.857, 
  1088., 251., 135., 103.043, 19.374, 12.969, 1.838, 0.424, 0.228, "", "", 
  "", "", "", "", "", "", "", "", "", "", "", "", "", "", "", "", "", "", "", 
  "", "", "", "", "", "", "", 5.92072204*^8, "", "", "", "", "", "", "", "", 
  "", "", "", "", "", ""}, {"OWID_NAM", "", "North America", "2020-03-25", 
  73862., 12853., 9101.714, 1438., 350., 175.571, 124.752, 21.709, 15.373, 
  2.429, 0.591, 0.297, "", "", "", "", "", "", "", "", "", "", "", "", "", 
  "", "", "", "", "", "", "", "", "", "", "", "", "", "", "", 5.92072204*^8, 
  "", "", "", "", "", "", "", "", "", "", "", "", "", ""}, 
 {"OWID_NAM", "", "North America", "2020-03-26", 92915., 19053., 11143.714, 
  1876., 438., 227.286, 156.932, 32.18, 18.822, 3.169, 0.74, 0.384, "", "", 
  "", "", "", "", "", "", "", "", "", "", "", "", "", "", "", "", "", "", "", 
  "", "", "", "", "", "", "", 5.92072204*^8, "", "", "", "", "", "", "", "", 
  "", "", "", "", "", ""}, {"OWID_NAM", "", "North America", "2020-03-27", 
  112658., 19743., 13013., 2424., 548., 289.714, 190.277, 33.346, 21.979, 
  4.094, 0.926, 0.489, "", "", "", "", "", "", "", "", "", "", "", "", "", 
  "", "", "", "", "", "", "", "", "", "", "", "", "", "", "", 5.92072204*^8, 
  "", "", "", "", "", "", "", "", "", "", "", "", "", ""}, 
 {"OWID_NAM", "", "North America", "2020-03-28", 133689., 21031., 15079.857, 
  3101., 677., 371., 225.798, 35.521, 25.47, 5.238, 1.143, 0.627, "", "", "", 
  "", "", "", "", "", "", "", "", "", "", "", "", "", "", "", "", "", "", "", 
  "", "", "", "", "", "", 5.92072204*^8, "", "", "", "", "", "", "", "", "", 
  "", "", "", "", ""}, {"OWID_NAM", "", "North America", "2020-03-29", 
  153773., 20084., 16608.714, 3759., 658., 446.429, 259.72, 33.922, 28.052, 
  6.349, 1.111, 0.754, "", "", "", "", "", "", "", "", "", "", "", "", "", 
  "", "", "", "", "", "", "", "", "", "", "", "", "", "", "", 5.92072204*^8, 
  "", "", "", "", "", "", "", "", "", "", "", "", "", ""}, 
 {"OWID_NAM", "", "North America", "2020-03-30", 177305., 23532., 18252.429, 
  4524., 765., 526.714, 299.465, 39.745, 30.828, 7.641, 1.292, 0.89, "", "", 
  "", "", "", "", "", "", "", "", "", "", "", "", "", "", "", "", "", "", "", 
  "", "", "", "", "", "", "", 5.92072204*^8, "", "", "", "", "", "", "", "", 
  "", "", "", "", "", ""}, {"OWID_NAM", "", "North America", "2020-03-31", 
  205321., 28016., 20616., 5655., 1131., 652.429, 346.784, 47.319, 34.82, 
  9.551, 1.91, 1.102, "", "", "", "", "", "", "", "", "", "", "", "", "", "", 
  "", "", "", "", "", "", "", "", "", "", "", "", "", "", 5.92072204*^8, "", 
  "", "", "", "", "", "", "", "", "", "", "", "", ""}, 
 {"OWID_NAM", "", "North America", "2020-04-01", 239082., 33761., 23602.857, 
  6983., 1328., 792.143, 403.805, 57.022, 39.865, 11.794, 2.243, 1.338, "", 
  "", "", "", "", "", "", "", "", "", "", "", "", "", "", "", "", "", "", "", 
  "", "", "", "", "", "", "", "", 5.92072204*^8, "", "", "", "", "", "", "", 
  "", "", "", "", "", "", ""}, {"OWID_NAM", "", "North America", 
  "2020-04-02", 273526., 34444., 25801.571, 8568., 1585., 956., 461.981, 
  58.175, 43.578, 14.471, 2.677, 1.615, "", "", "", "", "", "", "", "", "", 
  "", "", "", "", "", "", "", "", "", "", "", "", "", "", "", "", "", "", "", 
  5.92072204*^8, "", "", "", "", "", "", "", "", "", "", "", "", "", ""}, 
 {"OWID_NAM", "", "North America", "2020-04-03", 307516., 33990., 27836.857, 
  10078., 1510., 1093.429, 519.389, 57.409, 47.016, 17.022, 2.55, 1.847, "", 
  "", "", "", "", "", "", "", "", "", "", "", "", "", "", "", "", "", "", "", 
  "", "", "", "", "", "", "", "", 5.92072204*^8, "", "", "", "", "", "", "", 
  "", "", "", "", "", "", ""}, {"OWID_NAM", "", "North America", 
  "2020-04-04", 340969., 33453., 29611.429, 11756., 1678., 1236.429, 575.891, 
  56.502, 50.013, 19.856, 2.834, 2.088, "", "", "", "", "", "", "", "", "", 
  "", "", "", "", "", "", "", "", "", "", "", "", "", "", "", "", "", "", "", 
  5.92072204*^8, "", "", "", "", "", "", "", "", "", "", "", "", "", ""}, 
 {"OWID_NAM", "", "North America", "2020-04-05", 374354., 33385., 31511.571, 
  13491., 1735., 1390.286, 632.278, 56.387, 53.223, 22.786, 2.93, 2.348, "", 
  "", "", "", "", "", "", "", "", "", "", "", "", "", "", "", "", "", "", "", 
  "", "", "", "", "", "", "", "", 5.92072204*^8, "", "", "", "", "", "", "", 
  "", "", "", "", "", "", ""}, {"OWID_NAM", "", "North America", 
  "2020-04-06", 407218., 32864., 32844.714, 15398., 1907., 1553.429, 687.784, 
  55.507, 55.474, 26.007, 3.221, 2.624, "", "", "", "", "", "", "", "", "", 
  "", "", "", "", "", "", "", "", "", "", "", "", "", "", "", "", "", "", "", 
  5.92072204*^8, "", "", "", "", "", "", "", "", "", "", "", "", "", ""}, 
 {"OWID_NAM", "", "North America", "2020-04-07", 440000., 32782., 33525.571, 
  18068., 2670., 1773.286, 743.153, 55.368, 56.624, 30.517, 4.51, 2.995, "", 
  "", "", "", "", "", "", "", "", "", "", "", "", "", "", "", "", "", "", "", 
  "", "", "", "", "", "", "", "", 5.92072204*^8, "", "", "", "", "", "", "", 
  "", "", "", "", "", "", ""}, {"OWID_NAM", "", "North America", 
  "2020-04-08", 473325., 33325., 33463.286, 20349., 2281., 1909.429, 799.438, 
  56.285, 56.519, 34.369, 3.853, 3.225, "", "", "", "", "", "", "", "", "", 
  "", "", "", "", "", "", "", "", "", "", "", "", "", "", "", "", "", "", "", 
  5.92072204*^8, "", "", "", "", "", "", "", "", "", "", "", "", "", ""}, 
 {"OWID_NAM", "", "North America", "2020-04-09", 511715., 38390., 34027., 
  22721., 2372., 2021.857, 864.278, 64.84, 57.471, 38.375, 4.006, 3.415, "", 
  "", "", "", "", "", "", "", "", "", "", "", "", "", "", "", "", "", "", "", 
  "", "", "", "", "", "", "", "", 5.92072204*^8, "", "", "", "", "", "", "", 
  "", "", "", "", "", "", ""}, {"OWID_NAM", "", "North America", 
  "2020-04-10", 548584., 36869., 34438.286, 25067., 2346., 2141.286, 926.549, 
  62.271, 58.166, 42.338, 3.962, 3.617, "", "", "", "", "", "", "", "", "", 
  "", "", "", "", "", "", "", "", "", "", "", "", "", "", "", "", "", "", "", 
  5.92072204*^8, "", "", "", "", "", "", "", "", "", "", "", "", "", ""}, 
 {"OWID_NAM", "", "North America", "2020-04-11", 579773., 31189., 34114.857, 
  27370., 2303., 2230.571, 979.227, 52.678, 57.619, 46.227, 3.89, 3.767, "", 
  "", "", "", "", "", "", "", "", "", "", "", "", "", "", "", "", "", "", "", 
  "", "", "", "", "", "", "", "", 5.92072204*^8, "", "", "", "", "", "", "", 
  "", "", "", "", "", "", ""}, {"OWID_NAM", "", "North America", 
  "2020-04-12", 609026., 29253., 33524.571, 29425., 2055., 2276.286, 
  1028.635, 49.408, 56.622, 49.698, 3.471, 3.845, "", "", "", "", "", "", "", 
  "", "", "", "", "", "", "", "", "", "", "", "", "", "", "", "", "", "", "", 
  "", "", 5.92072204*^8, "", "", "", "", "", "", "", "", "", "", "", "", "", 
  ""}, {"OWID_NAM", "", "North America", "2020-04-13", 638168., 29142., 
  32992.857, 31621., 2196., 2317.571, 1077.855, 49.22, 55.724, 53.407, 3.709, 
  3.914, "", "", "", "", "", "", "", "", "", "", "", "", "", "", "", "", "", 
  "", "", "", "", "", "", "", "", "", "", "", 5.92072204*^8, "", "", "", "", 
  "", "", "", "", "", "", "", "", "", ""}, {"OWID_NAM", "", "North America", 
  "2020-04-14", 669009., 30841., 32715.571, 34286., 2665., 2316.857, 
  1129.945, 52.09, 55.256, 57.908, 4.501, 3.913, "", "", "", "", "", "", "", 
  "", "", "", "", "", "", "", "", "", "", "", "", "", "", "", "", "", "", "", 
  "", "", 5.92072204*^8, "", "", "", "", "", "", "", "", "", "", "", "", "", 
  ""}, {"OWID_NAM", "", "North America", "2020-04-15", 696614., 27605., 
  31898.429, 37113., 2827., 2394.857, 1176.569, 46.624, 53.876, 62.683, 
  4.775, 4.045, "", "", "", "", "", "", "", "", "", "", "", "", "", "", "", 
  "", "", "", "", "", "", "", "", "", "", "", "", "", 5.92072204*^8, "", "", 
  "", "", "", "", "", "", "", "", "", "", "", ""}, 
 {"OWID_NAM", "", "North America", "2020-04-16", 730101., 33487., 31198., 
  39531., 2418., 2401.429, 1233.128, 56.559, 52.693, 66.767, 4.084, 4.056, 
  "", "", "", "", "", "", "", "", "", "", "", "", "", "", "", "", "", "", "", 
  "", "", "", "", "", "", "", "", "", 5.92072204*^8, "", "", "", "", "", "", 
  "", "", "", "", "", "", "", ""}, {"OWID_NAM", "", "North America", 
  "2020-04-17", 766502., 36401., 31131.143, 41854., 2323., 2398.143, 
  1294.609, 61.481, 52.58, 70.691, 3.924, 4.05, "", "", "", "", "", "", "", 
  "", "", "", "", "", "", "", "", "", "", "", "", "", "", "", "", "", "", "", 
  "", "", 5.92072204*^8, "", "", "", "", "", "", "", "", "", "", "", "", "", 
  ""}, {"OWID_NAM", "", "North America", "2020-04-18", 797117., 30615., 
  31049.143, 44105., 2251., 2390.714, 1346.317, 51.708, 52.441, 74.493, 
  3.802, 4.038, "", "", "", "", "", "", "", "", "", "", "", "", "", "", "", 
  "", "", "", "", "", "", "", "", "", "", "", "", "", 5.92072204*^8, "", "", 
  "", "", "", "", "", "", "", "", "", "", "", ""}, 
 {"OWID_NAM", "", "North America", "2020-04-19", 825742., 28625., 30959.429, 
  46291., 2186., 2409.429, 1394.664, 48.347, 52.29, 78.185, 3.692, 4.069, "", 
  "", "", "", "", "", "", "", "", "", "", "", "", "", "", "", "", "", "", "", 
  "", "", "", "", "", "", "", "", 5.92072204*^8, "", "", "", "", "", "", "", 
  "", "", "", "", "", "", ""}, {"OWID_NAM", "", "North America", 
  "2020-04-20", 858740., 32998., 31510.286, 48716., 2425., 2442.143, 
  1450.397, 55.733, 53.22, 82.281, 4.096, 4.125, "", "", "", "", "", "", "", 
  "", "", "", "", "", "", "", "", "", "", "", "", "", "", "", "", "", "", "", 
  "", "", 5.92072204*^8, "", "", "", "", "", "", "", "", "", "", "", "", "", 
  ""}, {"OWID_NAM", "", "North America", "2020-04-21", 887505., 28765., 
  31213.714, 51579., 2863., 2470.429, 1498.981, 48.584, 52.719, 87.116, 
  4.836, 4.173, "", "", "", "", "", "", "", "", "", "", "", "", "", "", "", 
  "", "", "", "", "", "", "", "", "", "", "", "", "", 5.92072204*^8, "", "", 
  "", "", "", "", "", "", "", "", "", "", "", ""}, 
 {"OWID_NAM", "", "North America", "2020-04-22", 920276., 32771., 31951.714, 
  54375., 2796., 2466., 1554.331, 55.35, 53.966, 91.838, 4.722, 4.165, "", 
  "", "", "", "", "", "", "", "", "", "", "", "", "", "", "", "", "", "", "", 
  "", "", "", "", "", "", "", "", 5.92072204*^8, "", "", "", "", "", "", "", 
  "", "", "", "", "", "", ""}, {"OWID_NAM", "", "North America", 
  "2020-04-23", 957376., 37100., 32467.857, 57129., 2754., 2514., 1616.992, 
  62.661, 54.838, 96.49, 4.651, 4.246, "", "", "", "", "", "", "", "", "", 
  "", "", "", "", "", "", "", "", "", "", "", "", "", "", "", "", "", "", "", 
  5.92072204*^8, "", "", "", "", "", "", "", "", "", "", "", "", "", ""}, 
 {"OWID_NAM", "", "North America", "2020-04-24", 993171., 35795., 32381.286, 
  59671., 2542., 2545.286, 1677.449, 60.457, 54.691, 100.783, 4.293, 4.299, 
  "", "", "", "", "", "", "", "", "", "", "", "", "", "", "", "", "", "", "", 
  "", "", "", "", "", "", "", "", "", 5.92072204*^8, "", "", "", "", "", "", 
  "", "", "", "", "", "", "", ""}, {"OWID_NAM", "", "North America", 
  "2020-04-25", 1.026525*^6, 33354., 32772.571, 61681., 2010., 2510.857, 
  1733.783, 56.334, 55.352, 104.178, 3.395, 4.241, "", "", "", "", "", "", 
  "", "", "", "", "", "", "", "", "", "", "", "", "", "", "", "", "", "", "", 
  "", "", "", 5.92072204*^8, "", "", "", "", "", "", "", "", "", "", "", "", 
  "", ""}, {"OWID_NAM", "", "North America", "2020-04-26", 1.056093*^6, 
  29568., 32907.286, 63305., 1624., 2430.571, 1783.723, 49.94, 55.58, 
  106.921, 2.743, 4.105, "", "", "", "", "", "", "", "", "", "", "", "", "", 
  "", "", "", "", "", "", "", "", "", "", "", "", "", "", "", 5.92072204*^8, 
  "", "", "", "", "", "", "", "", "", "", "", "", "", ""}, 
 {"OWID_NAM", "", "North America", "2020-04-27", 1.082771*^6, 26678., 
  32004.429, 65102., 1797., 2340.857, 1828.782, 45.059, 54.055, 109.956, 
  3.035, 3.954, "", "", "", "", "", "", "", "", "", "", "", "", "", "", "", 
  "", "", "", "", "", "", "", "", "", "", "", "", "", 5.92072204*^8, "", "", 
  "", "", "", "", "", "", "", "", "", "", "", ""}, 
 {"OWID_NAM", "", "North America", "2020-04-28", 1.110348*^6, 27577., 
  31834.714, 67669., 2567., 2298.571, 1875.359, 46.577, 53.768, 114.292, 
  4.336, 3.882, "", "", "", "", "", "", "", "", "", "", "", "", "", "", "", 
  "", "", "", "", "", "", "", "", "", "", "", "", "", 5.92072204*^8, "", "", 
  "", "", "", "", "", "", "", "", "", "", "", ""}, 
 {"OWID_NAM", "", "North America", "2020-04-29", 1.140333*^6, 29985., 
  31436.714, 70505., 2836., 2304.286, 1926.003, 50.644, 53.096, 119.082, 
  4.79, 3.892, "", "", "", "", "", "", "", "", "", "", "", "", "", "", "", 
  "", "", "", "", "", "", "", "", "", "", "", "", "", 5.92072204*^8, "", "", 
  "", "", "", "", "", "", "", "", "", "", "", ""}, 
 {"OWID_NAM", "", "North America", "2020-04-30", 1.173191*^6, 32858., 
  30830.714, 73030., 2525., 2271.571, 1981.5, 55.497, 52.073, 123.346, 4.265, 
  3.837, "", "", "", "", "", "", "", "", "", "", "", "", "", "", "", "", "", 
  "", "", "", "", "", "", "", "", "", "", "", 5.92072204*^8, "", "", "", "", 
  "", "", "", "", "", "", "", "", "", ""}, {"OWID_NAM", "", "North America", 
  "2020-05-01", 1.212163*^6, 38972., 31284.571, 75283., 2253., 2230.286, 
  2047.323, 65.823, 52.839, 127.152, 3.805, 3.767, "", "", "", "", "", "", 
  "", "", "", "", "", "", "", "", "", "", "", "", "", "", "", "", "", "", "", 
  "", "", "", 5.92072204*^8, "", "", "", "", "", "", "", "", "", "", "", "", 
  "", ""}, {"OWID_NAM", "", "North America", "2020-05-02", 1.243496*^6, 
  31333., 30995.857, 77274., 1991., 2227.571, 2100.244, 52.921, 52.351, 
  130.514, 3.363, 3.762, "", "", "", "", "", "", "", "", "", "", "", "", "", 
  "", "", "", "", "", "", "", "", "", "", "", "", "", "", "", 5.92072204*^8, 
  "", "", "", "", "", "", "", "", "", "", "", "", "", ""}, 
 {"OWID_NAM", "", "North America", "2020-05-03", 1.272315*^6, 28819., 
  30888.857, 78721., 1447., 2202.286, 2148.919, 48.675, 52.171, 132.958, 
  2.444, 3.72, "", "", "", "", "", "", "", "", "", "", "", "", "", "", "", 
  "", "", "", "", "", "", "", "", "", "", "", "", "", 5.92072204*^8, "", "", 
  "", "", "", "", "", "", "", "", "", "", "", ""}, 
 {"OWID_NAM", "", "North America", "2020-05-04", 1.299898*^6, 27583., 
  31018.143, 80492., 1771., 2198.571, 2195.506, 46.587, 52.389, 135.95, 
  2.991, 3.713, "", "", "", "", "", "", "", "", "", "", "", "", "", "", "", 
  "", "", "", "", "", "", "", "", "", "", "", "", "", 5.92072204*^8, "", "", 
  "", "", "", "", "", "", "", "", "", "", "", ""}, 
 {"OWID_NAM", "", "North America", "2020-05-05", 1.327574*^6, 27676., 
  31032.286, 83144., 2652., 2210.714, 2242.25, 46.744, 52.413, 140.429, 
  4.479, 3.734, "", "", "", "", "", "", "", "", "", "", "", "", "", "", "", 
  "", "", "", "", "", "", "", "", "", "", "", "", "", 5.92072204*^8, "", "", 
  "", "", "", "", "", "", "", "", "", "", "", ""}, 
 {"OWID_NAM", "", "North America", "2020-05-06", 1.356082*^6, 28508., 
  30821.286, 85836., 2692., 2190.143, 2290.4, 48.15, 52.057, 144.976, 4.547, 
  3.699, "", "", "", "", "", "", "", "", "", "", "", "", "", "", "", "", "", 
  "", "", "", "", "", "", "", "", "", "", "", 5.92072204*^8, "", "", "", "", 
  "", "", "", "", "", "", "", "", "", ""}, {"OWID_NAM", "", "North America", 
  "2020-05-07", 1.387786*^6, 31704., 30656.429, 88196., 2360., 2166.571, 
  2343.947, 53.548, 51.778, 148.962, 3.986, 3.659, "", "", "", "", "", "", 
  "", "", "", "", "", "", "", "", "", "", "", "", "", "", "", "", "", "", "", 
  "", "", "", 5.92072204*^8, "", "", "", "", "", "", "", "", "", "", "", "", 
  "", ""}, {"OWID_NAM", "", "North America", "2020-05-08", 1.418709*^6, 
  30923., 29506.571, 90325., 2129., 2148.857, 2396.176, 52.228, 49.836, 
  152.557, 3.596, 3.629, "", "", "", "", "", "", "", "", "", "", "", "", "", 
  "", "", "", "", "", "", "", "", "", "", "", "", "", "", "", 5.92072204*^8, 
  "", "", "", "", "", "", "", "", "", "", "", "", "", ""}, 
 {"OWID_NAM", "", "North America", "2020-05-09", 1.447995*^6, 29286., 
  29214.143, 92158., 1833., 2126.286, 2445.639, 49.464, 49.342, 155.653, 
  3.096, 3.591, "", "", "", "", "", "", "", "", "", "", "", "", "", "", "", 
  "", "", "", "", "", "", "", "", "", "", "", "", "", 5.92072204*^8, "", "", 
  "", "", "", "", "", "", "", "", "", "", "", ""}, 
 {"OWID_NAM", "", "North America", "2020-05-10", 1.470551*^6, 22556., 
  28319.429, 93391., 1233., 2095.714, 2483.736, 38.097, 47.831, 157.736, 
  2.083, 3.54, "", "", "", "", "", "", "", "", "", "", "", "", "", "", "", 
  "", "", "", "", "", "", "", "", "", "", "", "", "", 5.92072204*^8, "", "", 
  "", "", "", "", "", "", "", "", "", "", "", ""}, 
 {"OWID_NAM", "", "North America", "2020-05-11", 1.493076*^6, 22525., 
  27596.857, 94696., 1305., 2029.143, 2521.78, 38.044, 46.611, 159.94, 2.204, 
  3.427, "", "", "", "", "", "", "", "", "", "", "", "", "", "", "", "", "", 
  "", "", "", "", "", "", "", "", "", "", "", 5.92072204*^8, "", "", "", "", 
  "", "", "", "", "", "", "", "", "", ""}, {"OWID_NAM", "", "North America", 
  "2020-05-12", 1.51975*^6, 26674., 27453.714, 96823., 2127., 1954.143, 
  2566.832, 45.052, 46.369, 163.532, 3.592, 3.301, "", "", "", "", "", "", 
  "", "", "", "", "", "", "", "", "", "", "", "", "", "", "", "", "", "", "", 
  "", "", "", 5.92072204*^8, "", "", "", "", "", "", "", "", "", "", "", "", 
  "", ""}, {"OWID_NAM", "", "North America", "2020-05-13", 1.544065*^6, 
  24315., 26854.714, 98963., 2140., 1875.286, 2607.9, 41.068, 45.357, 
  167.147, 3.614, 3.167, "", "", "", "", "", "", "", "", "", "", "", "", "", 
  "", "", "", "", "", "", "", "", "", "", "", "", "", "", "", 5.92072204*^8, 
  "", "", "", "", "", "", "", "", "", "", "", "", "", ""}, 
 {"OWID_NAM", "", "North America", "2020-05-14", 1.575163*^6, 31098., 
  26768.143, 101156., 2193., 1851.429, 2660.424, 52.524, 45.211, 170.851, 
  3.704, 3.127, "", "", "", "", "", "", "", "", "", "", "", "", "", "", "", 
  "", "", "", "", "", "", "", "", "", "", "", "", "", 5.92072204*^8, "", "", 
  "", "", "", "", "", "", "", "", "", "", "", ""}, 
 {"OWID_NAM", "", "North America", "2020-05-15", 1.604486*^6, 29323., 
  26539.571, 103247., 2091., 1846., 2709.95, 49.526, 44.825, 174.382, 3.532, 
  3.118, "", "", "", "", "", "", "", "", "", "", "", "", "", "", "", "", "", 
  "", "", "", "", "", "", "", "", "", "", "", 5.92072204*^8, "", "", "", "", 
  "", "", "", "", "", "", "", "", "", ""}, {"OWID_NAM", "", "North America", 
  "2020-05-16", 1.63289*^6, 28404., 26413.571, 104863., 1616., 1815., 
  2757.924, 47.974, 44.612, 177.112, 2.729, 3.066, "", "", "", "", "", "", 
  "", "", "", "", "", "", "", "", "", "", "", "", "", "", "", "", "", "", "", 
  "", "", "", 5.92072204*^8, "", "", "", "", "", "", "", "", "", "", "", "", 
  "", ""}, {"OWID_NAM", "", "North America", "2020-05-17", 1.655056*^6, 
  22166., 26357.857, 105924., 1061., 1790.429, 2795.362, 37.438, 44.518, 
  178.904, 1.792, 3.024, "", "", "", "", "", "", "", "", "", "", "", "", "", 
  "", "", "", "", "", "", "", "", "", "", "", "", "", "", "", 5.92072204*^8, 
  "", "", "", "", "", "", "", "", "", "", "", "", "", ""}, 
 {"OWID_NAM", "", "North America", "2020-05-18", 1.681905*^6, 26849., 
  26975.571, 107409., 1485., 1816.143, 2840.709, 45.348, 45.561, 181.412, 
  2.508, 3.067, "", "", "", "", "", "", "", "", "", "", "", "", "", "", "", 
  "", "", "", "", "", "", "", "", "", "", "", "", "", 5.92072204*^8, "", "", 
  "", "", "", "", "", "", "", "", "", "", "", ""}, 
 {"OWID_NAM", "", "North America", "2020-05-19", 1.708132*^6, 26227., 
  26911.714, 109304., 1895., 1783., 2885.006, 44.297, 45.453, 184.613, 3.201, 
  3.011, "", "", "", "", "", "", "", "", "", "", "", "", "", "", "", "", "", 
  "", "", "", "", "", "", "", "", "", "", "", 5.92072204*^8, "", "", "", "", 
  "", "", "", "", "", "", "", "", "", ""}, {"OWID_NAM", "", "North America", 
  "2020-05-20", 1.734872*^6, 26740., 27258.143, 111365., 2061., 1771.714, 
  2930.17, 45.163, 46.039, 188.094, 3.481, 2.992, "", "", "", "", "", "", "", 
  "", "", "", "", "", "", "", "", "", "", "", "", "", "", "", "", "", "", "", 
  "", "", 5.92072204*^8, "", "", "", "", "", "", "", "", "", "", "", "", "", 
  ""}, {"OWID_NAM", "", "North America", "2020-05-21", 1.765772*^6, 30900., 
  27229.857, 113090., 1725., 1704.857, 2982.359, 52.19, 45.991, 191.007, 
  2.913, 2.879, "", "", "", "", "", "", "", "", "", "", "", "", "", "", "", 
  "", "", "", "", "", "", "", "", "", "", "", "", "", 5.92072204*^8, "", "", 
  "", "", "", "", "", "", "", "", "", "", "", ""}, 
 {"OWID_NAM", "", "North America", "2020-05-22", 1.794751*^6, 28979., 
  27180.714, 114914., 1824., 1666.714, 3031.304, 48.945, 45.908, 194.088, 
  3.081, 2.815, "", "", "", "", "", "", "", "", "", "", "", "", "", "", "", 
  "", "", "", "", "", "", "", "", "", "", "", "", "", 5.92072204*^8, "", "", 
  "", "", "", "", "", "", "", "", "", "", "", ""}, 
 {"OWID_NAM", "", "North America", "2020-05-23", 1.821635*^6, 26884., 
  26963.571, 116299., 1385., 1633.714, 3076.711, 45.407, 45.541, 196.427, 
  2.339, 2.759, "", "", "", "", "", "", "", "", "", "", "", "", "", "", "", 
  "", "", "", "", "", "", "", "", "", "", "", "", "", 5.92072204*^8, "", "", 
  "", "", "", "", "", "", "", "", "", "", "", ""}, 
 {"OWID_NAM", "", "North America", "2020-05-24", 1.8472*^6, 25565., 
  27449.143, 117268., 969., 1620.571, 3119.89, 43.179, 46.361, 198.064, 
  1.637, 2.737, "", "", "", "", "", "", "", "", "", "", "", "", "", "", "", 
  "", "", "", "", "", "", "", "", "", "", "", "", "", 5.92072204*^8, "", "", 
  "", "", "", "", "", "", "", "", "", "", "", ""}, 
 {"OWID_NAM", "", "North America", "2020-05-25", 1.870617*^6, 23417., 
  26958.857, 118208., 940., 1542.714, 3159.441, 39.551, 45.533, 199.651, 
  1.588, 2.606, "", "", "", "", "", "", "", "", "", "", "", "", "", "", "", 
  "", "", "", "", "", "", "", "", "", "", "", "", "", 5.92072204*^8, "", "", 
  "", "", "", "", "", "", "", "", "", "", "", ""}, 
 {"OWID_NAM", "", "North America", "2020-05-26", 1.896228*^6, 25611., 
  26870.857, 119520., 1312., 1459.429, 3202.697, 43.257, 45.384, 201.867, 
  2.216, 2.465, "", "", "", "", "", "", "", "", "", "", "", "", "", "", "", 
  "", "", "", "", "", "", "", "", "", "", "", "", "", 5.92072204*^8, "", "", 
  "", "", "", "", "", "", "", "", "", "", "", ""}, 
 {"OWID_NAM", "", "North America", "2020-05-27", 1.920527*^6, 24299., 
  26522.143, 121560., 2040., 1456.429, 3243.738, 41.041, 44.795, 205.313, 
  3.446, 2.46, "", "", "", "", "", "", "", "", "", "", "", "", "", "", "", 
  "", "", "", "", "", "", "", "", "", "", "", "", "", 5.92072204*^8, "", "", 
  "", "", "", "", "", "", "", "", "", "", "", ""}, 
 {"OWID_NAM", "", "North America", "2020-05-28", 1.948503*^6, 27976., 
  26104.429, 123243., 1683., 1450.429, 3290.989, 47.251, 44.09, 208.155, 
  2.843, 2.45, "", "", "", "", "", "", "", "", "", "", "", "", "", "", "", 
  "", "", "", "", "", "", "", "", "", "", "", "", "", 5.92072204*^8, "", "", 
  "", "", "", "", "", "", "", "", "", "", "", ""}, 
 {"OWID_NAM", "", "North America", "2020-05-29", 1.978545*^6, 30042., 
  26256.286, 124846., 1603., 1418.857, 3341.729, 50.74, 44.346, 210.863, 
  2.707, 2.396, "", "", "", "", "", "", "", "", "", "", "", "", "", "", "", 
  "", "", "", "", "", "", "", "", "", "", "", "", "", 5.92072204*^8, "", "", 
  "", "", "", "", "", "", "", "", "", "", "", ""}, 
 {"OWID_NAM", "", "North America", "2020-05-30", 2.007464*^6, 28919., 26547., 
  126261., 1415., 1423.143, 3390.573, 48.844, 44.837, 213.253, 2.39, 2.404, 
  "", "", "", "", "", "", "", "", "", "", "", "", "", "", "", "", "", "", "", 
  "", "", "", "", "", "", "", "", "", 5.92072204*^8, "", "", "", "", "", "", 
  "", "", "", "", "", "", "", ""}, {"OWID_NAM", "", "North America", 
  "2020-05-31", 2.031973*^6, 24509., 26396.143, 127104., 843., 1405.143, 
  3431.968, 41.395, 44.583, 214.677, 1.424, 2.373, "", "", "", "", "", "", 
  "", "", "", "", "", "", "", "", "", "", "", "", "", "", "", "", "", "", "", 
  "", "", "", 5.92072204*^8, "", "", "", "", "", "", "", "", "", "", "", "", 
  "", ""}, {"OWID_NAM", "", "North America", "2020-06-01", 2.054451*^6, 
  22478., 26262., 128192., 1088., 1426.286, 3469.933, 37.965, 44.356, 
  216.514, 1.838, 2.409, "", "", "", "", "", "", "", "", "", "", "", "", "", 
  "", "", "", "", "", "", "", "", "", "", "", "", "", "", "", 5.92072204*^8, 
  "", "", "", "", "", "", "", "", "", "", "", "", "", ""}, 
 {"OWID_NAM", "", "North America", "2020-06-02", 2.082092*^6, 27641., 26552., 
  129751., 1559., 1461.571, 3516.618, 46.685, 44.846, 219.147, 2.633, 2.469, 
  "", "", "", "", "", "", "", "", "", "", "", "", "", "", "", "", "", "", "", 
  "", "", "", "", "", "", "", "", "", 5.92072204*^8, "", "", "", "", "", "", 
  "", "", "", "", "", "", "", ""}, {"OWID_NAM", "", "North America", 
  "2020-06-03", 2.107903*^6, 25811., 26768., 131944., 2193., 1483.429, 
  3560.213, 43.594, 45.211, 222.851, 3.704, 2.505, "", "", "", "", "", "", 
  "", "", "", "", "", "", "", "", "", "", "", "", "", "", "", "", "", "", "", 
  "", "", "", 5.92072204*^8, "", "", "", "", "", "", "", "", "", "", "", "", 
  "", ""}, {"OWID_NAM", "", "North America", "2020-06-04", 2.136336*^6, 
  28433., 26833.286, 133868., 1924., 1517.857, 3608.236, 48.023, 45.321, 
  226.101, 3.25, 2.564, "", "", "", "", "", "", "", "", "", "", "", "", "", 
  "", "", "", "", "", "", "", "", "", "", "", "", "", "", "", 5.92072204*^8, 
  "", "", "", "", "", "", "", "", "", "", "", "", "", ""}, 
 {"OWID_NAM", "", "North America", "2020-06-05", 2.168211*^6, 31875., 
  27095.143, 135501., 1633., 1522.143, 3662.072, 53.836, 45.763, 228.859, 
  2.758, 2.571, "", "", "", "", "", "", "", "", "", "", "", "", "", "", "", 
  "", "", "", "", "", "", "", "", "", "", "", "", "", 5.92072204*^8, "", "", 
  "", "", "", "", "", "", "", "", "", "", "", ""}, 
 {"OWID_NAM", "", "North America", "2020-06-06", 2.195191*^6, 26980., 
  26818.143, 136589., 1088., 1475.429, 3707.641, 45.569, 45.295, 230.697, 
  1.838, 2.492, "", "", "", "", "", "", "", "", "", "", "", "", "", "", "", 
  "", "", "", "", "", "", "", "", "", "", "", "", "", 5.92072204*^8, "", "", 
  "", "", "", "", "", "", "", "", "", "", "", ""}, 
 {"OWID_NAM", "", "North America", "2020-06-07", 2.219008*^6, 23817., 
  26719.286, 137317., 728., 1459., 3747.867, 40.227, 45.128, 231.926, 1.23, 
  2.464, "", "", "", "", "", "", "", "", "", "", "", "", "", "", "", "", "", 
  "", "", "", "", "", "", "", "", "", "", "", 5.92072204*^8, "", "", "", "", 
  "", "", "", "", "", "", "", "", "", ""}, {"OWID_NAM", "", "North America", 
  "2020-06-08", 2.24202*^6, 23012., 26795.571, 138252., 935., 1437.143, 
  3786.734, 38.867, 45.257, 233.505, 1.579, 2.427, "", "", "", "", "", "", 
  "", "", "", "", "", "", "", "", "", "", "", "", "", "", "", "", "", "", "", 
  "", "", "", 5.92072204*^8, "", "", "", "", "", "", "", "", "", "", "", "", 
  "", ""}, {"OWID_NAM", "", "North America", "2020-06-09", 2.267321*^6, 
  25301., 26461.286, 139845., 1593., 1442., 3829.467, 42.733, 44.693, 
  236.196, 2.691, 2.436, "", "", "", "", "", "", "", "", "", "", "", "", "", 
  "", "", "", "", "", "", "", "", "", "", "", "", "", "", "", 5.92072204*^8, 
  "", "", "", "", "", "", "", "", "", "", "", "", "", ""}, 
 {"OWID_NAM", "", "North America", "2020-06-10", 2.296006*^6, 28685., 
  26871.857, 141536., 1691., 1370.286, 3877.916, 48.448, 45.386, 239.052, 
  2.856, 2.314, "", "", "", "", "", "", "", "", "", "", "", "", "", "", "", 
  "", "", "", "", "", "", "", "", "", "", "", "", "", 5.92072204*^8, "", "", 
  "", "", "", "", "", "", "", "", "", "", "", ""}, 
 {"OWID_NAM", "", "North America", "2020-06-11", 2.32669*^6, 30684., 
  27193.429, 143030., 1494., 1308.857, 3929.74, 51.825, 45.929, 241.575, 
  2.523, 2.211, "", "", "", "", "", "", "", "", "", "", "", "", "", "", "", 
  "", "", "", "", "", "", "", "", "", "", "", "", "", 5.92072204*^8, "", "", 
  "", "", "", "", "", "", "", "", "", "", "", ""}, 
 {"OWID_NAM", "", "North America", "2020-06-12", 2.359589*^6, 32899., 
  27339.714, 144432., 1402., 1275.857, 3985.306, 55.566, 46.176, 243.943, 
  2.368, 2.155, "", "", "", "", "", "", "", "", "", "", "", "", "", "", "", 
  "", "", "", "", "", "", "", "", "", "", "", "", "", 5.92072204*^8, "", "", 
  "", "", "", "", "", "", "", "", "", "", "", ""}, 
 {"OWID_NAM", "", "North America", "2020-06-13", 2.39131*^6, 31721., 28017., 
  145668., 1236., 1297., 4038.882, 53.576, 47.32, 246.031, 2.088, 2.191, "", 
  "", "", "", "", "", "", "", "", "", "", "", "", "", "", "", "", "", "", "", 
  "", "", "", "", "", "", "", "", 5.92072204*^8, "", "", "", "", "", "", "", 
  "", "", "", "", "", "", ""}, {"OWID_NAM", "", "North America", 
  "2020-06-14", 2.417453*^6, 26143., 28349.286, 146348., 680., 1290.143, 
  4083.037, 44.155, 47.881, 247.179, 1.149, 2.179, "", "", "", "", "", "", 
  "", "", "", "", "", "", "", "", "", "", "", "", "", "", "", "", "", "", "", 
  "", "", "", 5.92072204*^8, "", "", "", "", "", "", "", "", "", "", "", "", 
  "", ""}, {"OWID_NAM", "", "North America", "2020-06-15", 2.442505*^6, 
  25052., 28640.714, 147246., 898., 1284.857, 4125.35, 42.312, 48.374, 
  248.696, 1.517, 2.17, "", "", "", "", "", "", "", "", "", "", "", "", "", 
  "", "", "", "", "", "", "", "", "", "", "", "", "", "", "", 5.92072204*^8, 
  "", "", "", "", "", "", "", "", "", "", "", "", "", ""}, 
 {"OWID_NAM", "", "North America", "2020-06-16", 2.473647*^6, 31142., 
  29475.143, 148872., 1626., 1289.571, 4177.948, 52.598, 49.783, 251.442, 
  2.746, 2.178, "", "", "", "", "", "", "", "", "", "", "", "", "", "", "", 
  "", "", "", "", "", "", "", "", "", "", "", "", "", 5.92072204*^8, "", "", 
  "", "", "", "", "", "", "", "", "", "", "", ""}, 
 {"OWID_NAM", "", "North America", "2020-06-17", 2.508639*^6, 34992., 
  30376.143, 150459., 1587., 1274.714, 4237.049, 59.101, 51.305, 254.123, 
  2.68, 2.153, "", "", "", "", "", "", "", "", "", "", "", "", "", "", "", 
  "", "", "", "", "", "", "", "", "", "", "", "", "", 5.92072204*^8, "", "", 
  "", "", "", "", "", "", "", "", "", "", "", ""}, 
 {"OWID_NAM", "", "North America", "2020-06-18", 2.54591*^6, 37271., 
  31317.143, 151866., 1407., 1262.286, 4299.999, 62.95, 52.894, 256.499, 
  2.376, 2.132, "", "", "", "", "", "", "", "", "", "", "", "", "", "", "", 
  "", "", "", "", "", "", "", "", "", "", "", "", "", 5.92072204*^8, "", "", 
  "", "", "", "", "", "", "", "", "", "", "", ""}, 
 {"OWID_NAM", "", "North America", "2020-06-19", 2.58584*^6, 39930., 
  32321.571, 153234., 1368., 1257.429, 4367.44, 67.441, 54.591, 258.81, 
  2.311, 2.124, "", "", "", "", "", "", "", "", "", "", "", "", "", "", "", 
  "", "", "", "", "", "", "", "", "", "", "", "", "", 5.92072204*^8, "", "", 
  "", "", "", "", "", "", "", "", "", "", "", ""}, 
 {"OWID_NAM", "", "North America", "2020-06-20", 2.626689*^6, 40849., 
  33625.571, 154273., 1039., 1229.286, 4436.434, 68.993, 56.793, 260.565, 
  1.755, 2.076, "", "", "", "", "", "", "", "", "", "", "", "", "", "", "", 
  "", "", "", "", "", "", "", "", "", "", "", "", "", 5.92072204*^8, "", "", 
  "", "", "", "", "", "", "", "", "", "", "", ""}, 
 {"OWID_NAM", "", "North America", "2020-06-21", 2.660364*^6, 33675., 
  34701.571, 155697., 1424., 1335.571, 4493.31, 56.877, 58.61, 262.97, 2.405, 
  2.256, "", "", "", "", "", "", "", "", "", "", "", "", "", "", "", "", "", 
  "", "", "", "", "", "", "", "", "", "", "", 5.92072204*^8, "", "", "", "", 
  "", "", "", "", "", "", "", "", "", ""}, {"OWID_NAM", "", "North America", 
  "2020-06-22", 2.700404*^6, 40040., 36842.714, 156969., 1272., 1389., 
  4560.937, 67.627, 62.227, 265.118, 2.148, 2.346, "", "", "", "", "", "", 
  "", "", "", "", "", "", "", "", "", "", "", "", "", "", "", "", "", "", "", 
  "", "", "", 5.92072204*^8, "", "", "", "", "", "", "", "", "", "", "", "", 
  "", ""}, {"OWID_NAM", "", "North America", "2020-06-23", 2.747344*^6, 
  46940., 39099.571, 158617., 1648., 1392.143, 4640.218, 79.281, 66.039, 
  267.901, 2.783, 2.351, "", "", "", "", "", "", "", "", "", "", "", "", "", 
  "", "", "", "", "", "", "", "", "", "", "", "", "", "", "", 5.92072204*^8, 
  "", "", "", "", "", "", "", "", "", "", "", "", "", ""}, 
 {"OWID_NAM", "", "North America", "2020-06-24", 2.791635*^6, 44291., 40428., 
  160394., 1777., 1419.286, 4715.025, 74.807, 68.282, 270.903, 3.001, 2.397, 
  "", "", "", "", "", "", "", "", "", "", "", "", "", "", "", "", "", "", "", 
  "", "", "", "", "", "", "", "", "", 5.92072204*^8, "", "", "", "", "", "", 
  "", "", "", "", "", "", "", ""}, {"OWID_NAM", "", "North America", 
  "2020-06-25", 2.842063*^6, 50428., 42307.571, 161753., 1359., 1412.429, 
  4800.197, 85.172, 71.457, 273.198, 2.295, 2.386, "", "", "", "", "", "", 
  "", "", "", "", "", "", "", "", "", "", "", "", "", "", "", "", "", "", "", 
  "", "", "", 5.92072204*^8, "", "", "", "", "", "", "", "", "", "", "", "", 
  "", ""}, {"OWID_NAM", "", "North America", "2020-06-26", 2.896443*^6, 
  54380., 44371.857, 163236., 1483., 1428.857, 4892.044, 91.847, 74.943, 
  275.703, 2.505, 2.413, "", "", "", "", "", "", "", "", "", "", "", "", "", 
  "", "", "", "", "", "", "", "", "", "", "", "", "", "", "", 5.92072204*^8, 
  "", "", "", "", "", "", "", "", "", "", "", "", "", ""}, 
 {"OWID_NAM", "", "North America", "2020-06-27", 2.9461*^6, 49657., 
  45630.143, 164432., 1196., 1451.286, 4975.913, 83.87, 77.069, 277.723, 
  2.02, 2.451, "", "", "", "", "", "", "", "", "", "", "", "", "", "", "", 
  "", "", "", "", "", "", "", "", "", "", "", "", "", 5.92072204*^8, "", "", 
  "", "", "", "", "", "", "", "", "", "", "", ""}, 
 {"OWID_NAM", "", "North America", "2020-06-28", 2.995138*^6, 49038., 
  47824.857, 165081., 649., 1340.571, 5058.738, 82.824, 80.775, 278.819, 
  1.096, 2.264, "", "", "", "", "", "", "", "", "", "", "", "", "", "", "", 
  "", "", "", "", "", "", "", "", "", "", "", "", "", 5.92072204*^8, "", "", 
  "", "", "", "", "", "", "", "", "", "", "", ""}, 
 {"OWID_NAM", "", "North America", "2020-06-29", 3.044024*^6, 48886., 
  49088.571, 166019., 938., 1292.857, 5141.305, 82.568, 82.91, 280.403, 
  1.584, 2.184, "", "", "", "", "", "", "", "", "", "", "", "", "", "", "", 
  "", "", "", "", "", "", "", "", "", "", "", "", "", 5.92072204*^8, "", "", 
  "", "", "", "", "", "", "", "", "", "", "", ""}, 
 {"OWID_NAM", "", "North America", "2020-06-30", 3.100025*^6, 56001., 50383., 
  167324., 1305., 1243.857, 5235.89, 94.585, 85.096, 282.607, 2.204, 2.101, 
  "", "", "", "", "", "", "", "", "", "", "", "", "", "", "", "", "", "", "", 
  "", "", "", "", "", "", "", "", "", 5.92072204*^8, "", "", "", "", "", "", 
  "", "", "", "", "", "", "", ""}, {"OWID_NAM", "", "North America", 
  "2020-07-01", 3.161762*^6, 61737., 52875.286, 168897., 1573., 1214.714, 
  5340.163, 104.273, 89.305, 285.264, 2.657, 2.052, "", "", "", "", "", "", 
  "", "", "", "", "", "", "", "", "", "", "", "", "", "", "", "", "", "", "", 
  "", "", "", 5.92072204*^8, "", "", "", "", "", "", "", "", "", "", "", "", 
  "", ""}, {"OWID_NAM", "", "North America", "2020-07-02", 3.229586*^6, 
  67824., 55360.429, 170420., 1523., 1238.143, 5454.716, 114.554, 93.503, 
  287.837, 2.572, 2.091, "", "", "", "", "", "", "", "", "", "", "", "", "", 
  "", "", "", "", "", "", "", "", "", "", "", "", "", "", "", 5.92072204*^8, 
  "", "", "", "", "", "", "", "", "", "", "", "", "", ""}, 
 {"OWID_NAM", "", "North America", "2020-07-03", 3.29256*^6, 62974., 
  56588.143, 171856., 1436., 1231.429, 5561.078, 106.362, 95.576, 290.262, 
  2.425, 2.08, "", "", "", "", "", "", "", "", "", "", "", "", "", "", "", 
  "", "", "", "", "", "", "", "", "", "", "", "", "", 5.92072204*^8, "", "", 
  "", "", "", "", "", "", "", "", "", "", "", ""}, 
 {"OWID_NAM", "", "North America", "2020-07-04", 3.350054*^6, 57494., 
  57707.714, 172810., 954., 1196.857, 5658.185, 97.106, 97.467, 291.873, 
  1.611, 2.021, "", "", "", "", "", "", "", "", "", "", "", "", "", "", "", 
  "", "", "", "", "", "", "", "", "", "", "", "", "", 5.92072204*^8, "", "", 
  "", "", "", "", "", "", "", "", "", "", "", ""}, 
 {"OWID_NAM", "", "North America", "2020-07-05", 3.410654*^6, 60600., 
  59359.429, 173491., 681., 1201.429, 5760.537, 102.352, 100.257, 293.023, 
  1.15, 2.029, "", "", "", "", "", "", "", "", "", "", "", "", "", "", "", 
  "", "", "", "", "", "", "", "", "", "", "", "", "", 5.92072204*^8, "", "", 
  "", "", "", "", "", "", "", "", "", "", "", ""}, 
 {"OWID_NAM", "", "North America", "2020-07-06", 3.462991*^6, 52337., 
  59852.429, 174458., 967., 1205.571, 5848.934, 88.396, 101.09, 294.657, 
  1.633, 2.036, "", "", "", "", "", "", "", "", "", "", "", "", "", "", "", 
  "", "", "", "", "", "", "", "", "", "", "", "", "", 5.92072204*^8, "", "", 
  "", "", "", "", "", "", "", "", "", "", "", ""}, 
 {"OWID_NAM", "", "North America", "2020-07-07", 3.533869*^6, 70878., 
  61977.714, 176625., 2167., 1328.714, 5968.645, 119.712, 104.679, 298.317, 
  3.66, 2.244, "", "", "", "", "", "", "", "", "", "", "", "", "", "", "", 
  "", "", "", "", "", "", "", "", "", "", "", "", "", 5.92072204*^8, "", "", 
  "", "", "", "", "", "", "", "", "", "", "", ""}, 
 {"OWID_NAM", "", "North America", "2020-07-08", 3.605245*^6, 71376., 
  63354.714, 178344., 1719., 1349.571, 6089.198, 120.553, 107.005, 301.22, 
  2.903, 2.279, "", "", "", "", "", "", "", "", "", "", "", "", "", "", "", 
  "", "", "", "", "", "", "", "", "", "", "", "", "", 5.92072204*^8, "", "", 
  "", "", "", "", "", "", "", "", "", "", "", ""}, 
 {"OWID_NAM", "", "North America", "2020-07-09", 3.680174*^6, 74929., 
  64369.714, 180198., 1854., 1396.857, 6215.752, 126.554, 108.719, 304.351, 
  3.131, 2.359, "", "", "", "", "", "", "", "", "", "", "", "", "", "", "", 
  "", "", "", "", "", "", "", "", "", "", "", "", "", 5.92072204*^8, "", "", 
  "", "", "", "", "", "", "", "", "", "", "", ""}, 
 {"OWID_NAM", "", "North America", "2020-07-10", 3.759978*^6, 79804., 66774., 
  181845., 1647., 1427., 6350.54, 134.788, 112.78, 307.133, 2.782, 2.41, "", 
  "", "", "", "", "", "", "", "", "", "", "", "", "", "", "", "", "", "", "", 
  "", "", "", "", "", "", "", "", 5.92072204*^8, "", "", "", "", "", "", "", 
  "", "", "", "", "", "", ""}, {"OWID_NAM", "", "North America", 
  "2020-07-11", 3.830789*^6, 70811., 68676.429, 183231., 1386., 1488.714, 
  6470.138, 119.599, 115.993, 309.474, 2.341, 2.514, "", "", "", "", "", "", 
  "", "", "", "", "", "", "", "", "", "", "", "", "", "", "", "", "", "", "", 
  "", "", "", 5.92072204*^8, "", "", "", "", "", "", "", "", "", "", "", "", 
  "", ""}, {"OWID_NAM", "", "North America", "2020-07-12", 3.898571*^6, 
  67782., 69702.429, 184080., 849., 1512.714, 6584.621, 114.483, 117.726, 
  310.908, 1.434, 2.555, "", "", "", "", "", "", "", "", "", "", "", "", "", 
  "", "", "", "", "", "", "", "", "", "", "", "", "", "", "", 5.92072204*^8, 
  "", "", "", "", "", "", "", "", "", "", "", "", "", ""}, 
 {"OWID_NAM", "", "North America", "2020-07-13", 3.967034*^6, 68463., 
  72006.143, 185105., 1025., 1521., 6700.254, 115.633, 121.617, 312.639, 
  1.731, 2.569, "", "", "", "", "", "", "", "", "", "", "", "", "", "", "", 
  "", "", "", "", "", "", "", "", "", "", "", "", "", 5.92072204*^8, "", "", 
  "", "", "", "", "", "", "", "", "", "", "", ""}, 
 {"OWID_NAM", "", "North America", "2020-07-14", 4.047002*^6, 79968., 
  73304.714, 187008., 1903., 1483.286, 6835.318, 135.065, 123.81, 315.853, 
  3.214, 2.505, "", "", "", "", "", "", "", "", "", "", "", "", "", "", "", 
  "", "", "", "", "", "", "", "", "", "", "", "", "", 5.92072204*^8, "", "", 
  "", "", "", "", "", "", "", "", "", "", "", ""}, 
 {"OWID_NAM", "", "North America", "2020-07-15", 4.127086*^6, 80084., 
  74548.714, 188695., 1687., 1478.714, 6970.579, 135.261, 125.912, 318.703, 
  2.849, 2.498, "", "", "", "", "", "", "", "", "", "", "", "", "", "", "", 
  "", "", "", "", "", "", "", "", "", "", "", "", "", 5.92072204*^8, "", "", 
  "", "", "", "", "", "", "", "", "", "", "", ""}, 
 {"OWID_NAM", "", "North America", "2020-07-16", 4.214694*^6, 87608., 76360., 
  190440., 1745., 1463.143, 7118.547, 147.968, 128.971, 321.65, 2.947, 2.471, 
  "", "", "", "", "", "", "", "", "", "", "", "", "", "", "", "", "", "", "", 
  "", "", "", "", "", "", "", "", "", 5.92072204*^8, "", "", "", "", "", "", 
  "", "", "", "", "", "", "", ""}, {"OWID_NAM", "", "North America", 
  "2020-07-17", 4.299516*^6, 84822., 77076.857, 192229., 1789., 1483.429, 
  7261.81, 143.263, 130.182, 324.672, 3.022, 2.505, "", "", "", "", "", "", 
  "", "", "", "", "", "", "", "", "", "", "", "", "", "", "", "", "", "", "", 
  "", "", "", 5.92072204*^8, "", "", "", "", "", "", "", "", "", "", "", "", 
  "", ""}, {"OWID_NAM", "", "North America", "2020-07-18", 4.378472*^6, 
  78956., 78240.429, 193792., 1563., 1508.714, 7395.166, 133.355, 132.147, 
  327.311, 2.64, 2.548, "", "", "", "", "", "", "", "", "", "", "", "", "", 
  "", "", "", "", "", "", "", "", "", "", "", "", "", "", "", 5.92072204*^8, 
  "", "", "", "", "", "", "", "", "", "", "", "", "", ""}, 
 {"OWID_NAM", "", "North America", "2020-07-19", 4.449719*^6, 71247., 
  78735.429, 194677., 885., 1513.857, 7515.501, 120.335, 132.983, 328.806, 
  1.495, 2.557, "", "", "", "", "", "", "", "", "", "", "", "", "", "", "", 
  "", "", "", "", "", "", "", "", "", "", "", "", "", 5.92072204*^8, "", "", 
  "", "", "", "", "", "", "", "", "", "", "", ""}, 
 {"OWID_NAM", "", "North America", "2020-07-20", 4.521871*^6, 72152., 
  79262.429, 195653., 976., 1506.857, 7637.364, 121.864, 133.873, 330.455, 
  1.648, 2.545, "", "", "", "", "", "", "", "", "", "", "", "", "", "", "", 
  "", "", "", "", "", "", "", "", "", "", "", "", "", 5.92072204*^8, "", "", 
  "", "", "", "", "", "", "", "", "", "", "", ""}, 
 {"OWID_NAM", "", "North America", "2020-07-21", 4.5982*^6, 76329., 
  78742.571, 197799., 2146., 1541.571, 7766.283, 128.918, 132.995, 334.079, 
  3.625, 2.604, "", "", "", "", "", "", "", "", "", "", "", "", "", "", "", 
  "", "", "", "", "", "", "", "", "", "", "", "", "", 5.92072204*^8, "", "", 
  "", "", "", "", "", "", "", "", "", "", "", ""}, 
 {"OWID_NAM", "", "North America", "2020-07-22", 4.679806*^6, 81606., 78960., 
  199924., 2125., 1604.143, 7904.114, 137.831, 133.362, 337.668, 3.589, 
  2.709, "", "", "", "", "", "", "", "", "", "", "", "", "", "", "", "", "", 
  "", "", "", "", "", "", "", "", "", "", "", 5.92072204*^8, "", "", "", "", 
  "", "", "", "", "", "", "", "", "", ""}, {"OWID_NAM", "", "North America", 
  "2020-07-23", 4.762922*^6, 83116., 78318.286, 201835., 1911., 1627.857, 
  8044.495, 140.382, 132.278, 340.896, 3.228, 2.749, "", "", "", "", "", "", 
  "", "", "", "", "", "", "", "", "", "", "", "", "", "", "", "", "", "", "", 
  "", "", "", 5.92072204*^8, "", "", "", "", "", "", "", "", "", "", "", "", 
  "", ""}, {"OWID_NAM", "", "North America", "2020-07-24", 4.849958*^6, 
  87036., 78634.571, 203854., 2019., 1660.714, 8191.498, 147.002, 132.812, 
  344.306, 3.41, 2.805, "", "", "", "", "", "", "", "", "", "", "", "", "", 
  "", "", "", "", "", "", "", "", "", "", "", "", "", "", "", 5.92072204*^8, 
  "", "", "", "", "", "", "", "", "", "", "", "", "", ""}, 
 {"OWID_NAM", "", "North America", "2020-07-25", 4.928215*^6, 78257., 
  78534.714, 205651., 1797., 1694.143, 8323.672, 132.175, 132.644, 347.341, 
  3.035, 2.861, "", "", "", "", "", "", "", "", "", "", "", "", "", "", "", 
  "", "", "", "", "", "", "", "", "", "", "", "", "", 5.92072204*^8, "", "", 
  "", "", "", "", "", "", "", "", "", "", "", ""}, 
 {"OWID_NAM", "", "North America", "2020-07-26", 4.994814*^6, 66599., 
  77870.714, 206590., 939., 1701.857, 8436.157, 112.485, 131.522, 348.927, 
  1.586, 2.874, "", "", "", "", "", "", "", "", "", "", "", "", "", "", "", 
  "", "", "", "", "", "", "", "", "", "", "", "", "", 5.92072204*^8, "", "", 
  "", "", "", "", "", "", "", "", "", "", "", ""}, 
 {"OWID_NAM", "", "North America", "2020-07-27", 5.061514*^6, 66700., 
  77091.857, 208217., 1627., 1794.857, 8548.812, 112.655, 130.207, 351.675, 
  2.748, 3.031, "", "", "", "", "", "", "", "", "", "", "", "", "", "", "", 
  "", "", "", "", "", "", "", "", "", "", "", "", "", 5.92072204*^8, "", "", 
  "", "", "", "", "", "", "", "", "", "", "", ""}, 
 {"OWID_NAM", "", "North America", "2020-07-28", 5.13997*^6, 78456., 
  77395.714, 210553., 2336., 1822., 8681.323, 132.511, 130.72, 355.62, 3.945, 
  3.077, "", "", "", "", "", "", "", "", "", "", "", "", "", "", "", "", "", 
  "", "", "", "", "", "", "", "", "", "", "", 5.92072204*^8, "", "", "", "", 
  "", "", "", "", "", "", "", "", "", ""}, {"OWID_NAM", "", "North America", 
  "2020-07-29", 5.223212*^6, 83242., 77629.429, 212621., 2068., 1813.857, 
  8821.917, 140.594, 131.115, 359.113, 3.493, 3.064, "", "", "", "", "", "", 
  "", "", "", "", "", "", "", "", "", "", "", "", "", "", "", "", "", "", "", 
  "", "", "", 5.92072204*^8, "", "", "", "", "", "", "", "", "", "", "", "", 
  "", ""}, {"OWID_NAM", "", "North America", "2020-07-30", 5.304047*^6, 
  80835., 77303.571, 214654., 2033., 1831.286, 8958.446, 136.529, 130.564, 
  362.547, 3.434, 3.093, "", "", "", "", "", "", "", "", "", "", "", "", "", 
  "", "", "", "", "", "", "", "", "", "", "", "", "", "", "", 5.92072204*^8, 
  "", "", "", "", "", "", "", "", "", "", "", "", "", ""}, 
 {"OWID_NAM", "", "North America", "2020-07-31", 5.387208*^6, 83161., 76750., 
  216723., 2069., 1838.429, 9098.904, 140.458, 129.629, 366.042, 3.495, 
  3.105, "", "", "", "", "", "", "", "", "", "", "", "", "", "", "", "", "", 
  "", "", "", "", "", "", "", "", "", "", "", 5.92072204*^8, "", "", "", "", 
  "", "", "", "", "", "", "", "", "", ""}, {"OWID_NAM", "", "North America", 
  "2020-08-01", 5.458859*^6, 71651., 75806.286, 218725., 2002., 1867.714, 
  9219.921, 121.017, 128.036, 369.423, 3.381, 3.155, "", "", "", "", "", "", 
  "", "", "", "", "", "", "", "", "", "", "", "", "", "", "", "", "", "", "", 
  "", "", "", 5.92072204*^8, "", "", "", "", "", "", "", "", "", "", "", "", 
  "", ""}, {"OWID_NAM", "", "North America", "2020-08-02", 5.513554*^6, 
  54695., 74105.714, 219532., 807., 1848.857, 9312.3, 92.379, 125.163, 
  370.786, 1.363, 3.123, "", "", "", "", "", "", "", "", "", "", "", "", "", 
  "", "", "", "", "", "", "", "", "", "", "", "", "", "", "", 5.92072204*^8, 
  "", "", "", "", "", "", "", "", "", "", "", "", "", ""}, 
 {"OWID_NAM", "", "North America", "2020-08-03", 5.56767*^6, 54116., 72308., 
  220462., 930., 1749.286, 9403.701, 91.401, 122.127, 372.357, 1.571, 2.955, 
  "", "", "", "", "", "", "", "", "", "", "", "", "", "", "", "", "", "", "", 
  "", "", "", "", "", "", "", "", "", 5.92072204*^8, "", "", "", "", "", "", 
  "", "", "", "", "", "", "", ""}, {"OWID_NAM", "", "North America", 
  "2020-08-04", 5.637938*^6, 70268., 71138.286, 222731., 2269., 1739.714, 
  9522.383, 118.681, 120.151, 376.189, 3.832, 2.938, "", "", "", "", "", "", 
  "", "", "", "", "", "", "", "", "", "", "", "", "", "", "", "", "", "", "", 
  "", "", "", 5.92072204*^8, "", "", "", "", "", "", "", "", "", "", "", "", 
  "", ""}, {"OWID_NAM", "", "North America", "2020-08-05", 5.704191*^6, 
  66253., 68711.286, 225126., 2395., 1786.429, 9634.283, 111.9, 116.052, 
  380.234, 4.045, 3.017, "", "", "", "", "", "", "", "", "", "", "", "", "", 
  "", "", "", "", "", "", "", "", "", "", "", "", "", "", "", 5.92072204*^8, 
  "", "", "", "", "", "", "", "", "", "", "", "", "", ""}, 
 {"OWID_NAM", "", "North America", "2020-08-06", 5.775261*^6, 71070., 
  67316.286, 227340., 2214., 1812.286, 9754.319, 120.036, 113.696, 383.973, 
  3.739, 3.061, "", "", "", "", "", "", "", "", "", "", "", "", "", "", "", 
  "", "", "", "", "", "", "", "", "", "", "", "", "", 5.92072204*^8, "", "", 
  "", "", "", "", "", "", "", "", "", "", "", ""}, 
 {"OWID_NAM", "", "North America", "2020-08-07", 5.847266*^6, 72005., 
  65722.571, 229500., 2160., 1825.286, 9875.934, 121.615, 111.004, 387.622, 
  3.648, 3.083, "", "", "", "", "", "", "", "", "", "", "", "", "", "", "", 
  "", "", "", "", "", "", "", "", "", "", "", "", "", 5.92072204*^8, "", "", 
  "", "", "", "", "", "", "", "", "", "", "", ""}, 
 {"OWID_NAM", "", "North America", "2020-08-08", 5.913225*^6, 65959., 
  64909.429, 231391., 1891., 1809.429, 9987.338, 111.404, 109.631, 390.816, 
  3.194, 3.056, "", "", "", "", "", "", "", "", "", "", "", "", "", "", "", 
  "", "", "", "", "", "", "", "", "", "", "", "", "", 5.92072204*^8, "", "", 
  "", "", "", "", "", "", "", "", "", "", "", ""}, 
 {"OWID_NAM", "", "North America", "2020-08-09", 5.967348*^6, 54123., 
  64827.714, 232321., 930., 1827., 10078.75, 91.413, 109.493, 392.386, 1.571, 
  3.086, "", "", "", "", "", "", "", "", "", "", "", "", "", "", "", "", "", 
  "", "", "", "", "", "", "", "", "", "", "", 5.92072204*^8, "", "", "", "", 
  "", "", "", "", "", "", "", "", "", ""}, {"OWID_NAM", "", "North America", 
  "2020-08-10", 6.024888*^6, 57540., 65316.857, 233762., 1441., 1900., 
  10175.935, 97.184, 110.319, 394.82, 2.434, 3.209, "", "", "", "", "", "", 
  "", "", "", "", "", "", "", "", "", "", "", "", "", "", "", "", "", "", "", 
  "", "", "", 5.92072204*^8, "", "", "", "", "", "", "", "", "", "", "", "", 
  "", ""}, {"OWID_NAM", "", "North America", "2020-08-11", 6.084484*^6, 
  59596., 63792.286, 235792., 2030., 1865.857, 10276.591, 100.657, 107.744, 
  398.249, 3.429, 3.151, "", "", "", "", "", "", "", "", "", "", "", "", "", 
  "", "", "", "", "", "", "", "", "", "", "", "", "", "", "", 5.92072204*^8, 
  "", "", "", "", "", "", "", "", "", "", "", "", "", ""}, 
 {"OWID_NAM", "", "North America", "2020-08-12", 6.151215*^6, 66731., 
  63860.571, 238147., 2355., 1860.143, 10389.299, 112.708, 107.859, 402.226, 
  3.978, 3.142, "", "", "", "", "", "", "", "", "", "", "", "", "", "", "", 
  "", "", "", "", "", "", "", "", "", "", "", "", "", 5.92072204*^8, "", "", 
  "", "", "", "", "", "", "", "", "", "", "", ""}, 
 {"OWID_NAM", "", "North America", "2020-08-13", 6.215722*^6, 64507., 62923., 
  239948., 1801., 1801.143, 10498.25, 108.951, 106.276, 405.268, 3.042, 
  3.042, "", "", "", "", "", "", "", "", "", "", "", "", "", "", "", "", "", 
  "", "", "", "", "", "", "", "", "", "", "", 5.92072204*^8, "", "", "", "", 
  "", "", "", "", "", "", "", "", "", ""}, {"OWID_NAM", "", "North America", 
  "2020-08-14", 6.292324*^6, 76602., 63579.714, 242012., 2064., 1787.429, 
  10627.629, 129.379, 107.385, 408.754, 3.486, 3.019, "", "", "", "", "", "", 
  "", "", "", "", "", "", "", "", "", "", "", "", "", "", "", "", "", "", "", 
  "", "", "", 5.92072204*^8, "", "", "", "", "", "", "", "", "", "", "", "", 
  "", ""}, {"OWID_NAM", "", "North America", "2020-08-15", 6.350998*^6, 
  58674., 62539., 243745., 1733., 1764.857, 10726.729, 99.099, 105.627, 
  411.681, 2.927, 2.981, "", "", "", "", "", "", "", "", "", "", "", "", "", 
  "", "", "", "", "", "", "", "", "", "", "", "", "", "", "", 5.92072204*^8, 
  "", "", "", "", "", "", "", "", "", "", "", "", "", ""}, 
 {"OWID_NAM", "", "North America", "2020-08-16", 6.398928*^6, 47930., 
  61654.286, 244668., 923., 1763.857, 10807.682, 80.953, 104.133, 413.24, 
  1.559, 2.979, "", "", "", "", "", "", "", "", "", "", "", "", "", "", "", 
  "", "", "", "", "", "", "", "", "", "", "", "", "", 5.92072204*^8, "", "", 
  "", "", "", "", "", "", "", "", "", "", "", ""}, 
 {"OWID_NAM", "", "North America", "2020-08-17", 6.442358*^6, 43430., 
  59638.571, 245515., 847., 1679., 10881.034, 73.353, 100.729, 414.671, 
  1.431, 2.836, "", "", "", "", "", "", "", "", "", "", "", "", "", "", "", 
  "", "", "", "", "", "", "", "", "", "", "", "", "", 5.92072204*^8, "", "", 
  "", "", "", "", "", "", "", "", "", "", "", ""}, 
 {"OWID_NAM", "", "North America", "2020-08-18", 6.497215*^6, 54857., 
  58961.571, 247595., 2080., 1686.143, 10973.687, 92.653, 99.585, 418.184, 
  3.513, 2.848, "", "", "", "", "", "", "", "", "", "", "", "", "", "", "", 
  "", "", "", "", "", "", "", "", "", "", "", "", "", 5.92072204*^8, "", "", 
  "", "", "", "", "", "", "", "", "", "", "", ""}, 
 {"OWID_NAM", "", "North America", "2020-08-19", 6.555691*^6, 58476., 
  57782.286, 249756., 2161., 1658.429, 11072.452, 98.765, 97.593, 421.834, 
  3.65, 2.801, "", "", "", "", "", "", "", "", "", "", "", "", "", "", "", 
  "", "", "", "", "", "", "", "", "", "", "", "", "", 5.92072204*^8, "", "", 
  "", "", "", "", "", "", "", "", "", "", "", ""}, 
 {"OWID_NAM", "", "North America", "2020-08-20", 6.610666*^6, 54975., 
  56420.571, 251581., 1825., 1661.857, 11165.304, 92.852, 95.293, 424.916, 
  3.082, 2.807, "", "", "", "", "", "", "", "", "", "", "", "", "", "", "", 
  "", "", "", "", "", "", "", "", "", "", "", "", "", 5.92072204*^8, "", "", 
  "", "", "", "", "", "", "", "", "", "", "", ""}, 
 {"OWID_NAM", "", "North America", "2020-08-21", 6.670695*^6, 60029., 54053., 
  253291., 1710., 1611.286, 11266.692, 101.388, 91.295, 427.804, 2.888, 
  2.721, "", "", "", "", "", "", "", "", "", "", "", "", "", "", "", "", "", 
  "", "", "", "", "", "", "", "", "", "", "", 5.92072204*^8, "", "", "", "", 
  "", "", "", "", "", "", "", "", "", ""}, {"OWID_NAM", "", "North America", 
  "2020-08-22", 6.725155*^6, 54460., 53451., 254962., 1671., 1602.429, 
  11358.674, 91.982, 90.278, 430.627, 2.822, 2.706, "", "", "", "", "", "", 
  "", "", "", "", "", "", "", "", "", "", "", "", "", "", "", "", "", "", "", 
  "", "", "", 5.92072204*^8, "", "", "", "", "", "", "", "", "", "", "", "", 
  "", ""}, {"OWID_NAM", "", "North America", "2020-08-23", 6.767824*^6, 
  42669., 52699.429, 255808., 846., 1591.429, 11430.741, 72.067, 89.008, 
  432.055, 1.429, 2.688, "", "", "", "", "", "", "", "", "", "", "", "", "", 
  "", "", "", "", "", "", "", "", "", "", "", "", "", "", "", 5.92072204*^8, 
  "", "", "", "", "", "", "", "", "", "", "", "", "", ""}, 
 {"OWID_NAM", "", "North America", "2020-08-24", 6.812085*^6, 44261., 
  52818.143, 256712., 904., 1599.571, 11505.497, 74.756, 89.209, 433.582, 
  1.527, 2.702, "", "", "", "", "", "", "", "", "", "", "", "", "", "", "", 
  "", "", "", "", "", "", "", "", "", "", "", "", "", 5.92072204*^8, "", "", 
  "", "", "", "", "", "", "", "", "", "", "", ""}, 
 {"OWID_NAM", "", "North America", "2020-08-25", 6.862248*^6, 50163., 
  52147.571, 258698., 1986., 1586.143, 11590.222, 84.724, 88.076, 436.937, 
  3.354, 2.679, "", "", "", "", "", "", "", "", "", "", "", "", "", "", "", 
  "", "", "", "", "", "", "", "", "", "", "", "", "", 5.92072204*^8, "", "", 
  "", "", "", "", "", "", "", "", "", "", "", ""}, 
 {"OWID_NAM", "", "North America", "2020-08-26", 6.917585*^6, 55337., 
  51699.143, 260633., 1935., 1553.857, 11683.685, 93.463, 87.319, 440.205, 
  3.268, 2.624, "", "", "", "", "", "", "", "", "", "", "", "", "", "", "", 
  "", "", "", "", "", "", "", "", "", "", "", "", "", 5.92072204*^8, "", "", 
  "", "", "", "", "", "", "", "", "", "", "", ""}, 
 {"OWID_NAM", "", "North America", "2020-08-27", 6.974356*^6, 56771., 
  51955.714, 262402., 1769., 1545.857, 11779.57, 95.885, 87.752, 443.193, 
  2.988, 2.611, "", "", "", "", "", "", "", "", "", "", "", "", "", "", "", 
  "", "", "", "", "", "", "", "", "", "", "", "", "", 5.92072204*^8, "", "", 
  "", "", "", "", "", "", "", "", "", "", "", ""}, 
 {"OWID_NAM", "", "North America", "2020-08-28", 7.032561*^6, 58205., 
  51695.143, 264055., 1653., 1537.714, 11877.877, 98.307, 87.312, 445.984, 
  2.792, 2.597, "", "", "", "", "", "", "", "", "", "", "", "", "", "", "", 
  "", "", "", "", "", "", "", "", "", "", "", "", "", 5.92072204*^8, "", "", 
  "", "", "", "", "", "", "", "", "", "", "", ""}, 
 {"OWID_NAM", "", "North America", "2020-08-29", 7.086008*^6, 53447., 
  51550.429, 265731., 1676., 1538.429, 11968.148, 90.271, 87.068, 448.815, 
  2.831, 2.598, "", "", "", "", "", "", "", "", "", "", "", "", "", "", "", 
  "", "", "", "", "", "", "", "", "", "", "", "", "", 5.92072204*^8, "", "", 
  "", "", "", "", "", "", "", "", "", "", "", ""}, 
 {"OWID_NAM", "", "North America", "2020-08-30", 7.127294*^6, 41286., 
  51352.857, 266581., 850., 1539., 12037.88, 69.731, 86.734, 450.251, 1.436, 
  2.599, "", "", "", "", "", "", "", "", "", "", "", "", "", "", "", "", "", 
  "", "", "", "", "", "", "", "", "", "", "", 5.92072204*^8, "", "", "", "", 
  "", "", "", "", "", "", "", "", "", ""}, {"OWID_NAM", "", "North America", 
  "2020-08-31", 7.171817*^6, 44523., 51390.286, 267480., 899., 1538.286, 
  12113.078, 75.199, 86.797, 451.769, 1.518, 2.598, "", "", "", "", "", "", 
  "", "", "", "", "", "", "", "", "", "", "", "", "", "", "", "", "", "", "", 
  "", "", "", 5.92072204*^8, "", "", "", "", "", "", "", "", "", "", "", "", 
  "", ""}, {"OWID_NAM", "", "North America", "2020-09-01", 7.224404*^6, 
  52587., 51736.571, 269440., 1960., 1534.571, 12201.897, 88.819, 87.382, 
  455.08, 3.31, 2.592, "", "", "", "", "", "", "", "", "", "", "", "", "", 
  "", "", "", "", "", "", "", "", "", "", "", "", "", "", "", 5.92072204*^8, 
  "", "", "", "", "", "", "", "", "", "", "", "", "", ""}, 
 {"OWID_NAM", "", "North America", "2020-09-02", 7.275275*^6, 50871., 
  51098.571, 271206., 1766., 1510.429, 12287.817, 85.92, 86.305, 458.062, 
  2.983, 2.551, "", "", "", "", "", "", "", "", "", "", "", "", "", "", "", 
  "", "", "", "", "", "", "", "", "", "", "", "", "", 5.92072204*^8, "", "", 
  "", "", "", "", "", "", "", "", "", "", "", ""}, 
 {"OWID_NAM", "", "North America", "2020-09-03", 7.330926*^6, 55651., 
  50938.571, 272886., 1680., 1497.714, 12381.811, 93.994, 86.034, 460.9, 
  2.837, 2.53, "", "", "", "", "", "", "", "", "", "", "", "", "", "", "", 
  "", "", "", "", "", "", "", "", "", "", "", "", "", 5.92072204*^8, "", "", 
  "", "", "", "", "", "", "", "", "", "", "", ""}, 
 {"OWID_NAM", "", "North America", "2020-09-04", 7.391671*^6, 60745., 
  51301.429, 274453., 1567., 1485.429, 12484.408, 102.597, 86.647, 463.547, 
  2.647, 2.509, "", "", "", "", "", "", "", "", "", "", "", "", "", "", "", 
  "", "", "", "", "", "", "", "", "", "", "", "", "", 5.92072204*^8, "", "", 
  "", "", "", "", "", "", "", "", "", "", "", ""}, 
 {"OWID_NAM", "", "North America", "2020-09-05", 7.4472*^6, 55529., 
  51598.857, 275816., 1363., 1440.714, 12578.196, 93.788, 87.15, 465.849, 
  2.302, 2.433, "", "", "", "", "", "", "", "", "", "", "", "", "", "", "", 
  "", "", "", "", "", "", "", "", "", "", "", "", "", 5.92072204*^8, "", "", 
  "", "", "", "", "", "", "", "", "", "", "", ""}, 
 {"OWID_NAM", "", "North America", "2020-09-06", 7.485562*^6, 38362., 
  51181.143, 276555., 739., 1424.857, 12642.988, 64.793, 86.444, 467.097, 
  1.248, 2.407, "", "", "", "", "", "", "", "", "", "", "", "", "", "", "", 
  "", "", "", "", "", "", "", "", "", "", "", "", "", 5.92072204*^8, "", "", 
  "", "", "", "", "", "", "", "", "", "", "", ""}, 
 {"OWID_NAM", "", "North America", "2020-09-07", 7.516665*^6, 31103., 49264., 
  277182., 627., 1386., 12695.521, 52.532, 83.206, 468.156, 1.059, 2.341, "", 
  "", "", "", "", "", "", "", "", "", "", "", "", "", "", "", "", "", "", "", 
  "", "", "", "", "", "", "", "", 5.92072204*^8, "", "", "", "", "", "", "", 
  "", "", "", "", "", "", ""}, {"OWID_NAM", "", "North America", 
  "2020-09-08", 7.554801*^6, 38136., 47199.571, 278447., 1265., 1286.714, 
  12759.932, 64.411, 79.719, 470.292, 2.137, 2.173, "", "", "", "", "", "", 
  "", "", "", "", "", "", "", "", "", "", "", "", "", "", "", "", "", "", "", 
  "", "", "", 5.92072204*^8, "", "", "", "", "", "", "", "", "", "", "", "", 
  "", ""}, {"OWID_NAM", "", "North America", "2020-09-09", 7.598364*^6, 
  43563., 46155.571, 280252., 1805., 1292.286, 12833.509, 73.577, 77.956, 
  473.341, 3.049, 2.183, "", "", "", "", "", "", "", "", "", "", "", "", "", 
  "", "", "", "", "", "", "", "", "", "", "", "", "", "", "", 5.92072204*^8, 
  "", "", "", "", "", "", "", "", "", "", "", "", "", ""}, 
 {"OWID_NAM", "", "North America", "2020-09-10", 7.644328*^6, 45964., 
  44771.714, 281861., 1609., 1282.143, 12911.141, 77.632, 75.619, 476.058, 
  2.718, 2.166, "", "", "", "", "", "", "", "", "", "", "", "", "", "", "", 
  "", "", "", "", "", "", "", "", "", "", "", "", "", 5.92072204*^8, "", "", 
  "", "", "", "", "", "", "", "", "", "", "", ""}, 
 {"OWID_NAM", "", "North America", "2020-09-11", 7.702725*^6, 58397., 
  44436.286, 283648., 1787., 1313.571, 13009.773, 98.632, 75.052, 479.077, 
  3.018, 2.219, "", "", "", "", "", "", "", "", "", "", "", "", "", "", "", 
  "", "", "", "", "", "", "", "", "", "", "", "", "", 5.92072204*^8, "", "", 
  "", "", "", "", "", "", "", "", "", "", "", ""}, 
 {"OWID_NAM", "", "North America", "2020-09-12", 7.755363*^6, 52638., 
  44023.286, 284845., 1197., 1289.857, 13098.678, 88.905, 74.355, 481.098, 
  2.022, 2.179, "", "", "", "", "", "", "", "", "", "", "", "", "", "", "", 
  "", "", "", "", "", "", "", "", "", "", "", "", "", 5.92072204*^8, "", "", 
  "", "", "", "", "", "", "", "", "", "", "", ""}, 
 {"OWID_NAM", "", "North America", "2020-09-13", 7.797123*^6, 41760., 
  44508.714, 285556., 711., 1285.857, 13169.21, 70.532, 75.174, 482.299, 
  1.201, 2.172, "", "", "", "", "", "", "", "", "", "", "", "", "", "", "", 
  "", "", "", "", "", "", "", "", "", "", "", "", "", 5.92072204*^8, "", "", 
  "", "", "", "", "", "", "", "", "", "", "", ""}, 
 {"OWID_NAM", "", "North America", "2020-09-14", 7.840757*^6, 43634., 
  46298.857, 286317., 761., 1305., 13242.907, 73.697, 78.198, 483.585, 1.285, 
  2.204, "", "", "", "", "", "", "", "", "", "", "", "", "", "", "", "", "", 
  "", "", "", "", "", "", "", "", "", "", "", 5.92072204*^8, "", "", "", "", 
  "", "", "", "", "", "", "", "", "", ""}, {"OWID_NAM", "", "North America", 
  "2020-09-15", 7.888988*^6, 48231., 47741., 288218., 1901., 1395.857, 
  13324.368, 81.461, 80.634, 486.795, 3.211, 2.358, "", "", "", "", "", "", 
  "", "", "", "", "", "", "", "", "", "", "", "", "", "", "", "", "", "", "", 
  "", "", "", 5.92072204*^8, "", "", "", "", "", "", "", "", "", "", "", "", 
  "", ""}, {"OWID_NAM", "", "North America", "2020-09-16", 7.937869*^6, 
  48881., 48500.714, 289564., 1346., 1330.286, 13406.927, 82.559, 81.917, 
  489.069, 2.273, 2.247, "", "", "", "", "", "", "", "", "", "", "", "", "", 
  "", "", "", "", "", "", "", "", "", "", "", "", "", "", "", 5.92072204*^8, 
  "", "", "", "", "", "", "", "", "", "", "", "", "", ""}, 
 {"OWID_NAM", "", "North America", "2020-09-17", 7.991609*^6, 53740., 
  49611.571, 290736., 1172., 1267.857, 13497.693, 90.766, 83.793, 491.048, 
  1.979, 2.141, "", "", "", "", "", "", "", "", "", "", "", "", "", "", "", 
  "", "", "", "", "", "", "", "", "", "", "", "", "", 5.92072204*^8, "", "", 
  "", "", "", "", "", "", "", "", "", "", "", ""}, 
 {"OWID_NAM", "", "North America", "2020-09-18", 8.051601*^6, 59992., 
  49839.429, 292388., 1652., 1248.571, 13599.019, 101.325, 84.178, 493.838, 
  2.79, 2.109, "", "", "", "", "", "", "", "", "", "", "", "", "", "", "", 
  "", "", "", "", "", "", "", "", "", "", "", "", "", 5.92072204*^8, "", "", 
  "", "", "", "", "", "", "", "", "", "", "", ""}, 
 {"OWID_NAM", "", "North America", "2020-09-19", 8.104468*^6, 52867., 
  49872.143, 293697., 1309., 1264.571, 13688.31, 89.291, 84.233, 496.049, 
  2.211, 2.136, "", "", "", "", "", "", "", "", "", "", "", "", "", "", "", 
  "", "", "", "", "", "", "", "", "", "", "", "", "", 5.92072204*^8, "", "", 
  "", "", "", "", "", "", "", "", "", "", "", ""}, 
 {"OWID_NAM", "", "North America", "2020-09-20", 8.150165*^6, 45697., 
  50434.571, 294264., 567., 1244., 13765.492, 77.181, 85.183, 497.007, 0.958, 
  2.101, "", "", "", "", "", "", "", "", "", "", "", "", "", "", "", "", "", 
  "", "", "", "", "", "", "", "", "", "", "", 5.92072204*^8, "", "", "", "", 
  "", "", "", "", "", "", "", "", "", ""}, {"OWID_NAM", "", "North America", 
  "2020-09-21", 8.211087*^6, 60922., 52904.286, 294997., 733., 1240., 
  13868.388, 102.896, 89.354, 498.245, 1.238, 2.094, "", "", "", "", "", "", 
  "", "", "", "", "", "", "", "", "", "", "", "", "", "", "", "", "", "", "", 
  "", "", "", 5.92072204*^8, "", "", "", "", "", "", "", "", "", "", "", "", 
  "", ""}, {"OWID_NAM", "", "North America", "2020-09-22", 8.260758*^6, 
  49671., 53110., 296755., 1758., 1219.571, 13952.281, 83.893, 89.702, 
  501.214, 2.969, 2.06, "", "", "", "", "", "", "", "", "", "", "", "", "", 
  "", "", "", "", "", "", "", "", "", "", "", "", "", "", "", 5.92072204*^8, 
  "", "", "", "", "", "", "", "", "", "", "", "", "", ""}, 
 {"OWID_NAM", "", "North America", "2020-09-23", 8.310182*^6, 49424., 
  53187.571, 298502., 1747., 1276.857, 14035.758, 83.476, 89.833, 504.165, 
  2.951, 2.157, "", "", "", "", "", "", "", "", "", "", "", "", "", "", "", 
  "", "", "", "", "", "", "", "", "", "", "", "", "", 5.92072204*^8, "", "", 
  "", "", "", "", "", "", "", "", "", "", "", ""}, 
 {"OWID_NAM", "", "North America", "2020-09-24", 8.36802*^6, 57838., 53773., 
  299979., 1477., 1320.429, 14133.445, 97.687, 90.822, 506.659, 2.495, 2.23, 
  "", "", "", "", "", "", "", "", "", "", "", "", "", "", "", "", "", "", "", 
  "", "", "", "", "", "", "", "", "", 5.92072204*^8, "", "", "", "", "", "", 
  "", "", "", "", "", "", "", ""}, {"OWID_NAM", "", "North America", 
  "2020-09-25", 8.428102*^6, 60082., 53785.857, 301428., 1449., 1291.429, 
  14234.923, 101.477, 90.843, 509.107, 2.447, 2.181, "", "", "", "", "", "", 
  "", "", "", "", "", "", "", "", "", "", "", "", "", "", "", "", "", "", "", 
  "", "", "", 5.92072204*^8, "", "", "", "", "", "", "", "", "", "", "", "", 
  "", ""}, {"OWID_NAM", "", "North America", "2020-09-26", 8.483578*^6, 
  55476., 54158.571, 302692., 1264., 1285., 14328.621, 93.698, 91.473, 
  511.242, 2.135, 2.17, "", "", "", "", "", "", "", "", "", "", "", "", "", 
  "", "", "", "", "", "", "", "", "", "", "", "", "", "", "", 5.92072204*^8, 
  "", "", "", "", "", "", "", "", "", "", "", "", "", ""}, 
 {"OWID_NAM", "", "North America", "2020-09-27", 8.528139*^6, 44561., 
  53996.286, 303238., 546., 1282., 14403.883, 75.263, 91.199, 512.164, 0.922, 
  2.165, "", "", "", "", "", "", "", "", "", "", "", "", "", "", "", "", "", 
  "", "", "", "", "", "", "", "", "", "", "", 5.92072204*^8, "", "", "", "", 
  "", "", "", "", "", "", "", "", "", ""}, {"OWID_NAM", "", "North America", 
  "2020-09-28", 8.570938*^6, 42799., 51407.286, 303858., 620., 1265.857, 
  14476.17, 72.287, 86.826, 513.211, 1.047, 2.138, "", "", "", "", "", "", 
  "", "", "", "", "", "", "", "", "", "", "", "", "", "", "", "", "", "", "", 
  "", "", "", 5.92072204*^8, "", "", "", "", "", "", "", "", "", "", "", "", 
  "", ""}, {"OWID_NAM", "", "North America", "2020-09-29", 8.624174*^6, 
  53236., 51916.571, 305351., 1493., 1228., 14566.085, 89.915, 87.686, 
  515.733, 2.522, 2.074, "", "", "", "", "", "", "", "", "", "", "", "", "", 
  "", "", "", "", "", "", "", "", "", "", "", "", "", "", "", 5.92072204*^8, 
  "", "", "", "", "", "", "", "", "", "", "", "", "", ""}, 
 {"OWID_NAM", "", "North America", "2020-09-30", 8.675198*^6, 51024., 
  52145.143, 306902., 1551., 1200., 14652.264, 86.179, 88.072, 518.352, 2.62, 
  2.027, "", "", "", "", "", "", "", "", "", "", "", "", "", "", "", "", "", 
  "", "", "", "", "", "", "", "", "", "", "", 5.92072204*^8, "", "", "", "", 
  "", "", "", "", "", "", "", "", "", ""}, {"OWID_NAM", "", "North America", 
  "2020-10-01", 8.731778*^6, 56580., 51965.429, 308308., 1406., 1189.857, 
  14747.826, 95.563, 87.769, 520.727, 2.375, 2.01, "", "", "", "", "", "", 
  "", "", "", "", "", "", "", "", "", "", "", "", "", "", "", "", "", "", "", 
  "", "", "", 5.92072204*^8, "", "", "", "", "", "", "", "", "", "", "", "", 
  "", ""}, {"OWID_NAM", "", "North America", "2020-10-02", 8.797762*^6, 
  65984., 52808.571, 309745., 1437., 1188.143, 14859.272, 111.446, 89.193, 
  523.154, 2.427, 2.007, "", "", "", "", "", "", "", "", "", "", "", "", "", 
  "", "", "", "", "", "", "", "", "", "", "", "", "", "", "", 5.92072204*^8, 
  "", "", "", "", "", "", "", "", "", "", "", "", "", ""}, 
 {"OWID_NAM", "", "North America", "2020-10-03", 8.856775*^6, 59013., 
  53313.857, 310918., 1173., 1175.143, 14958.944, 99.672, 90.046, 525.135, 
  1.981, 1.985, "", "", "", "", "", "", "", "", "", "", "", "", "", "", "", 
  "", "", "", "", "", "", "", "", "", "", "", "", "", 5.92072204*^8, "", "", 
  "", "", "", "", "", "", "", "", "", "", "", ""}, 
 {"OWID_NAM", "", "North America", "2020-10-04", 8.901009*^6, 44234., 
  53267.143, 311607., 689., 1195.571, 15033.655, 74.71, 89.967, 526.299, 
  1.164, 2.019, "", "", "", "", "", "", "", "", "", "", "", "", "", "", "", 
  "", "", "", "", "", "", "", "", "", "", "", "", "", 5.92072204*^8, "", "", 
  "", "", "", "", "", "", "", "", "", "", "", ""}, 
 {"OWID_NAM", "", "North America", "2020-10-05", 8.975529*^6, 74520., 
  57798.714, 314984., 3377., 1589.429, 15159.518, 125.863, 97.621, 532.003, 
  5.704, 2.685, "", "", "", "", "", "", "", "", "", "", "", "", "", "", "", 
  "", "", "", "", "", "", "", "", "", "", "", "", "", 5.92072204*^8, "", "", 
  "", "", "", "", "", "", "", "", "", "", "", ""}, 
 {"OWID_NAM", "", "North America", "2020-10-06", 9.031918*^6, 56389., 
  58249.143, 316229., 1245., 1554., 15254.758, 95.24, 98.382, 534.105, 2.103, 
  2.625, "", "", "", "", "", "", "", "", "", "", "", "", "", "", "", "", "", 
  "", "", "", "", "", "", "", "", "", "", "", 5.92072204*^8, "", "", "", "", 
  "", "", "", "", "", "", "", "", "", ""}, {"OWID_NAM", "", "North America", 
  "2020-10-07", 9.093662*^6, 61744., 59780.571, 317646., 1417., 1534.857, 
  15359.042, 104.285, 100.968, 536.499, 2.393, 2.592, "", "", "", "", "", "", 
  "", "", "", "", "", "", "", "", "", "", "", "", "", "", "", "", "", "", "", 
  "", "", "", 5.92072204*^8, "", "", "", "", "", "", "", "", "", "", "", "", 
  "", ""}, {"OWID_NAM", "", "North America", "2020-10-08", 9.16452*^6, 
  70858., 61820.286, 319089., 1443., 1540.143, 15478.72, 119.678, 104.413, 
  538.936, 2.437, 2.601, "", "", "", "", "", "", "", "", "", "", "", "", "", 
  "", "", "", "", "", "", "", "", "", "", "", "", "", "", "", 5.92072204*^8, 
  "", "", "", "", "", "", "", "", "", "", "", "", "", ""}, 
 {"OWID_NAM", "", "North America", "2020-10-09", 9.233618*^6, 69098., 
  62265.143, 320534., 1445., 1541.286, 15595.426, 116.705, 105.165, 541.377, 
  2.441, 2.603, "", "", "", "", "", "", "", "", "", "", "", "", "", "", "", 
  "", "", "", "", "", "", "", "", "", "", "", "", "", 5.92072204*^8, "", "", 
  "", "", "", "", "", "", "", "", "", "", "", ""}, 
 {"OWID_NAM", "", "North America", "2020-10-10", 9.299647*^6, 66029., 
  63267.429, 321433., 899., 1502.143, 15706.947, 111.522, 106.858, 542.895, 
  1.518, 2.537, "", "", "", "", "", "", "", "", "", "", "", "", "", "", "", 
  "", "", "", "", "", "", "", "", "", "", "", "", "", 5.92072204*^8, "", "", 
  "", "", "", "", "", "", "", "", "", "", "", ""}, 
 {"OWID_NAM", "", "North America", "2020-10-11", 9.353137*^6, 53490., 
  64589.714, 322106., 673., 1499.857, 15797.291, 90.344, 109.091, 544.032, 
  1.137, 2.533, "", "", "", "", "", "", "", "", "", "", "", "", "", "", "", 
  "", "", "", "", "", "", "", "", "", "", "", "", "", 5.92072204*^8, "", "", 
  "", "", "", "", "", "", "", "", "", "", "", ""}, 
 {"OWID_NAM", "", "North America", "2020-10-12", 9.402985*^6, 49848., 
  61065.143, 322752., 646., 1109.714, 15881.484, 84.192, 103.138, 545.123, 
  1.091, 1.874, "", "", "", "", "", "", "", "", "", "", "", "", "", "", "", 
  "", "", "", "", "", "", "", "", "", "", "", "", "", 5.92072204*^8, "", "", 
  "", "", "", "", "", "", "", "", "", "", "", ""}, 
 {"OWID_NAM", "", "North America", "2020-10-13", 9.466666*^6, 63681., 
  62106.857, 324123., 1371., 1127.714, 15989.04, 107.556, 104.897, 547.438, 
  2.316, 1.905, "", "", "", "", "", "", "", "", "", "", "", "", "", "", "", 
  "", "", "", "", "", "", "", "", "", "", "", "", "", 5.92072204*^8, "", "", 
  "", "", "", "", "", "", "", "", "", "", "", ""}, 
 {"OWID_NAM", "", "North America", "2020-10-14", 9.537908*^6, 71242., 
  63463.714, 325673., 1550., 1146.714, 16109.366, 120.327, 107.189, 550.056, 
  2.618, 1.937, "", "", "", "", "", "", "", "", "", "", "", "", "", "", "", 
  "", "", "", "", "", "", "", "", "", "", "", "", "", 5.92072204*^8, "", "", 
  "", "", "", "", "", "", "", "", "", "", "", ""}, 
 {"OWID_NAM", "", "North America", "2020-10-15", 9.615155*^6, 77247., 
  64376.429, 327027., 1354., 1134., 16239.835, 130.469, 108.731, 552.343, 
  2.287, 1.915, "", "", "", "", "", "", "", "", "", "", "", "", "", "", "", 
  "", "", "", "", "", "", "", "", "", "", "", "", "", 5.92072204*^8, "", "", 
  "", "", "", "", "", "", "", "", "", "", "", ""}, 
 {"OWID_NAM", "", "North America", "2020-10-16", 9.697635*^6, 82480., 
  66288.143, 328487., 1460., 1136.143, 16379.143, 139.307, 111.96, 554.809, 
  2.466, 1.919, "", "", "", "", "", "", "", "", "", "", "", "", "", "", "", 
  "", "", "", "", "", "", "", "", "", "", "", "", "", 5.92072204*^8, "", "", 
  "", "", "", "", "", "", "", "", "", "", "", ""}, 
 {"OWID_NAM", "", "North America", "2020-10-17", 9.764263*^6, 66628., 
  66373.714, 329700., 1213., 1181., 16491.676, 112.534, 112.104, 556.858, 
  2.049, 1.995, "", "", "", "", "", "", "", "", "", "", "", "", "", "", "", 
  "", "", "", "", "", "", "", "", "", "", "", "", "", 5.92072204*^8, "", "", 
  "", "", "", "", "", "", "", "", "", "", "", ""}, 
 {"OWID_NAM", "", "North America", "2020-10-18", 9.824179*^6, 59916., 
  67291.714, 330372., 672., 1180.857, 16592.873, 101.197, 113.655, 557.993, 
  1.135, 1.994, "", "", "", "", "", "", "", "", "", "", "", "", "", "", "", 
  "", "", "", "", "", "", "", "", "", "", "", "", "", 5.92072204*^8, "", "", 
  "", "", "", "", "", "", "", "", "", "", "", ""}, 
 {"OWID_NAM", "", "North America", "2020-10-19", 9.902754*^6, 78575., 
  71395.571, 331118., 746., 1195.143, 16725.585, 132.712, 120.586, 559.253, 
  1.26, 2.019, "", "", "", "", "", "", "", "", "", "", "", "", "", "", "", 
  "", "", "", "", "", "", "", "", "", "", "", "", "", 5.92072204*^8, "", "", 
  "", "", "", "", "", "", "", "", "", "", "", ""}, 
 {"OWID_NAM", "", "North America", "2020-10-20", 9.976487*^6, 73733., 
  72831.571, 332663., 1545., 1220., 16850.119, 124.534, 123.011, 561.862, 
  2.609, 2.061, "", "", "", "", "", "", "", "", "", "", "", "", "", "", "", 
  "", "", "", "", "", "", "", "", "", "", "", "", "", 5.92072204*^8, "", "", 
  "", "", "", "", "", "", "", "", "", "", "", ""}, 
 {"OWID_NAM", "", "North America", "2020-10-21", 1.0053559*^7, 77072., 
  73664.429, 334416., 1753., 1249., 16980.292, 130.173, 124.418, 564.823, 
  2.961, 2.11, "", "", "", "", "", "", "", "", "", "", "", "", "", "", "", 
  "", "", "", "", "", "", "", "", "", "", "", "", "", 5.92072204*^8, "", "", 
  "", "", "", "", "", "", "", "", "", "", "", ""}, 
 {"OWID_NAM", "", "North America", "2020-10-22", 1.0143263*^7, 89704., 
  75444., 335432., 1016., 1200.714, 17131.801, 151.509, 127.424, 566.539, 
  1.716, 2.028, "", "", "", "", "", "", "", "", "", "", "", "", "", "", "", 
  "", "", "", "", "", "", "", "", "", "", "", "", "", 5.92072204*^8, "", "", 
  "", "", "", "", "", "", "", "", "", "", "", ""}, 
 {"OWID_NAM", "", "North America", "2020-10-23", 1.0237782*^7, 94519., 
  77163.857, 337367., 1935., 1268.571, 17291.442, 159.641, 130.328, 569.807, 
  3.268, 2.143, "", "", "", "", "", "", "", "", "", "", "", "", "", "", "", 
  "", "", "", "", "", "", "", "", "", "", "", "", "", 5.92072204*^8, "", "", 
  "", "", "", "", "", "", "", "", "", "", "", ""}, 
 {"OWID_NAM", "", "North America", "2020-10-24", 1.0333459*^7, 95677., 
  81313.714, 338841., 1474., 1305.857, 17453.039, 161.597, 137.337, 572.297, 
  2.49, 2.206, "", "", "", "", "", "", "", "", "", "", "", "", "", "", "", 
  "", "", "", "", "", "", "", "", "", "", "", "", "", 5.92072204*^8, "", "", 
  "", "", "", "", "", "", "", "", "", "", "", ""}, 
 {"OWID_NAM", "", "North America", "2020-10-25", 1.0405135*^7, 71676., 
  82993.714, 339575., 734., 1314.714, 17574.098, 121.06, 140.175, 573.536, 
  1.24, 2.221, "", "", "", "", "", "", "", "", "", "", "", "", "", "", "", 
  "", "", "", "", "", "", "", "", "", "", "", "", "", 5.92072204*^8, "", "", 
  "", "", "", "", "", "", "", "", "", "", "", ""}, 
 {"OWID_NAM", "", "North America", "2020-10-26", 1.0484095*^7, 78960., 
  83048.714, 340457., 882., 1334.143, 17707.46, 133.362, 140.268, 575.026, 
  1.49, 2.253, "", "", "", "", "", "", "", "", "", "", "", "", "", "", "", 
  "", "", "", "", "", "", "", "", "", "", "", "", "", 5.92072204*^8, "", "", 
  "", "", "", "", "", "", "", "", "", "", "", ""}, 
 {"OWID_NAM", "", "North America", "2020-10-27", 1.0573186*^7, 89091., 
  85242.714, 342162., 1705., 1357., 17857.933, 150.473, 143.974, 577.906, 
  2.88, 2.292, "", "", "", "", "", "", "", "", "", "", "", "", "", "", "", 
  "", "", "", "", "", "", "", "", "", "", "", "", "", 5.92072204*^8, "", "", 
  "", "", "", "", "", "", "", "", "", "", "", ""}, 
 {"OWID_NAM", "", "North America", "2020-10-28", 1.0665237*^7, 92051., 
  87382.571, 343798., 1636., 1340.286, 18013.406, 155.473, 147.588, 580.669, 
  2.763, 2.264, "", "", "", "", "", "", "", "", "", "", "", "", "", "", "", 
  "", "", "", "", "", "", "", "", "", "", "", "", "", 5.92072204*^8, "", "", 
  "", "", "", "", "", "", "", "", "", "", "", ""}, 
 {"OWID_NAM", "", "North America", "2020-10-29", 1.0769225*^7, 103988., 
  89423.143, 345376., 1578., 1420.571, 18189.04, 175.634, 151.034, 583.334, 
  2.665, 2.399, "", "", "", "", "", "", "", "", "", "", "", "", "", "", "", 
  "", "", "", "", "", "", "", "", "", "", "", "", "", 5.92072204*^8, "", "", 
  "", "", "", "", "", "", "", "", "", "", "", ""}, 
 {"OWID_NAM", "", "North America", "2020-10-30", 1.0882457*^7, 113232., 
  92096.429, 347057., 1681., 1384.286, 18380.287, 191.247, 155.549, 586.173, 
  2.839, 2.338, "", "", "", "", "", "", "", "", "", "", "", "", "", "", "", 
  "", "", "", "", "", "", "", "", "", "", "", "", "", 5.92072204*^8, "", "", 
  "", "", "", "", "", "", "", "", "", "", "", ""}, 
 {"OWID_NAM", "", "North America", "2020-10-31", 1.0984357*^7, 101900., 
  92985.429, 348529., 1472., 1384., 18552.394, 172.107, 157.051, 588.66, 
  2.486, 2.338, "", "", "", "", "", "", "", "", "", "", "", "", "", "", "", 
  "", "", "", "", "", "", "", "", "", "", "", "", "", 5.92072204*^8, "", "", 
  "", "", "", "", "", "", "", "", "", "", "", ""}, 
 {"OWID_NAM", "", "North America", "2020-11-01", 1.1098947*^7, 114590., 
  99116., 349236., 707., 1380.143, 18745.935, 193.541, 167.405, 589.854, 
  1.194, 2.331, "", "", "", "", "", "", "", "", "", "", "", "", "", "", "", 
  "", "", "", "", "", "", "", "", "", "", "", "", "", 5.92072204*^8, "", "", 
  "", "", "", "", "", "", "", "", "", "", "", ""}, 
 {"OWID_NAM", "", "North America", "2020-11-02", 1.1194197*^7, 95250., 
  101443.143, 350103., 867., 1378., 18906.811, 160.876, 171.336, 591.318, 
  1.464, 2.327, "", "", "", "", "", "", "", "", "", "", "", "", "", "", "", 
  "", "", "", "", "", "", "", "", "", "", "", "", "", 5.92072204*^8, "", "", 
  "", "", "", "", "", "", "", "", "", "", "", ""}, 
 {"OWID_NAM", "", "North America", "2020-11-03", 1.133442*^7, 140223., 
  108747.714, 352302., 2199., 1448.571, 19143.645, 236.834, 183.673, 595.032, 
  3.714, 2.447, "", "", "", "", "", "", "", "", "", "", "", "", "", "", "", 
  "", "", "", "", "", "", "", "", "", "", "", "", "", 5.92072204*^8, "", "", 
  "", "", "", "", "", "", "", "", "", "", "", ""}, 
 {"OWID_NAM", "", "North America", "2020-11-04", 1.1450573*^7, 116153., 
  112190.857, 354162., 1860., 1480.571, 19339.825, 196.18, 189.488, 598.174, 
  3.142, 2.501, "", "", "", "", "", "", "", "", "", "", "", "", "", "", "", 
  "", "", "", "", "", "", "", "", "", "", "", "", "", 5.92072204*^8, "", "", 
  "", "", "", "", "", "", "", "", "", "", "", ""}, 
 {"OWID_NAM", "", "North America", "2020-11-05", 1.1591956*^7, 141383., 
  117533., 355961., 1799., 1512.143, 19578.619, 238.794, 198.511, 601.212, 
  3.038, 2.554, "", "", "", "", "", "", "", "", "", "", "", "", "", "", "", 
  "", "", "", "", "", "", "", "", "", "", "", "", "", 5.92072204*^8, "", "", 
  "", "", "", "", "", "", "", "", "", "", "", ""}, 
 {"OWID_NAM", "", "North America", "2020-11-06", 1.1735274*^7, 143318., 
  121831., 357876., 1915., 1545.571, 19820.681, 242.062, 205.771, 604.447, 
  3.234, 2.61, "", "", "", "", "", "", "", "", "", "", "", "", "", "", "", 
  "", "", "", "", "", "", "", "", "", "", "", "", "", 5.92072204*^8, "", "", 
  "", "", "", "", "", "", "", "", "", "", "", ""}, 
 {"OWID_NAM", "", "North America", "2020-11-07", 1.1877439*^7, 142165., 
  127583.143, 359541., 1665., 1573.143, 20060.795, 240.114, 215.486, 607.259, 
  2.812, 2.657, "", "", "", "", "", "", "", "", "", "", "", "", "", "", "", 
  "", "", "", "", "", "", "", "", "", "", "", "", "", 5.92072204*^8, "", "", 
  "", "", "", "", "", "", "", "", "", "", "", ""}, 
 {"OWID_NAM", "", "North America", "2020-11-08", 1.2004594*^7, 127155., 
  129378.143, 360418., 877., 1597.429, 20275.557, 214.763, 218.518, 608.74, 
  1.481, 2.698, "", "", "", "", "", "", "", "", "", "", "", "", "", "", "", 
  "", "", "", "", "", "", "", "", "", "", "", "", "", 5.92072204*^8, "", "", 
  "", "", "", "", "", "", "", "", "", "", "", ""}, 
 {"OWID_NAM", "", "North America", "2020-11-09", 1.2138291*^7, 133697., 
  134870.571, 361524., 1106., 1631.571, 20501.369, 225.812, 227.794, 610.608, 
  1.868, 2.756, "", "", "", "", "", "", "", "", "", "", "", "", "", "", "", 
  "", "", "", "", "", "", "", "", "", "", "", "", "", 5.92072204*^8, "", "", 
  "", "", "", "", "", "", "", "", "", "", "", ""}, 
 {"OWID_NAM", "", "North America", "2020-11-10", 1.2293053*^7, 154762., 
  136947.571, 363686., 2162., 1626.286, 20762.76, 261.39, 231.302, 614.26, 
  3.652, 2.747, "", "", "", "", "", "", "", "", "", "", "", "", "", "", "", 
  "", "", "", "", "", "", "", "", "", "", "", "", "", 5.92072204*^8, "", "", 
  "", "", "", "", "", "", "", "", "", "", "", ""}, 
 {"OWID_NAM", "", "North America", "2020-11-11", 1.2455402*^7, 162349., 
  143547., 365831., 2145., 1667., 21036.965, 274.205, 242.448, 617.882, 
  3.623, 2.816, "", "", "", "", "", "", "", "", "", "", "", "", "", "", "", 
  "", "", "", "", "", "", "", "", "", "", "", "", "", 5.92072204*^8, "", "", 
  "", "", "", "", "", "", "", "", "", "", "", ""}, 
 {"OWID_NAM", "", "North America", "2020-11-12", 1.2635204*^7, 179802., 
  149035.429, 367786., 1955., 1689.286, 21340.647, 303.683, 251.718, 621.184, 
  3.302, 2.853, "", "", "", "", "", "", "", "", "", "", "", "", "", "", "", 
  "", "", "", "", "", "", "", "", "", "", "", "", "", 5.92072204*^8, "", "", 
  "", "", "", "", "", "", "", "", "", "", "", ""}, 
 {"OWID_NAM", "", "North America", "2020-11-13", 1.2830875*^7, 195671., 
  156514.429, 369697., 1911., 1688.714, 21671.132, 330.485, 264.35, 624.412, 
  3.228, 2.852, "", "", "", "", "", "", "", "", "", "", "", "", "", "", "", 
  "", "", "", "", "", "", "", "", "", "", "", "", "", 5.92072204*^8, "", "", 
  "", "", "", "", "", "", "", "", "", "", "", ""}, 
 {"OWID_NAM", "", "North America", "2020-11-14", 1.3013199*^7, 182324., 
  162251.429, 371819., 2122., 1754., 21979.074, 307.942, 274.04, 627.996, 
  3.584, 2.962, "", "", "", "", "", "", "", "", "", "", "", "", "", "", "", 
  "", "", "", "", "", "", "", "", "", "", "", "", "", 5.92072204*^8, "", "", 
  "", "", "", "", "", "", "", "", "", "", "", ""}, 
 {"OWID_NAM", "", "North America", "2020-11-15", 1.3160072*^7, 146873., 
  165068.286, 372977., 1158., 1794.143, 22227.14, 248.066, 278.798, 629.952, 
  1.956, 3.03, "", "", "", "", "", "", "", "", "", "", "", "", "", "", "", 
  "", "", "", "", "", "", "", "", "", "", "", "", "", 5.92072204*^8, "", "", 
  "", "", "", "", "", "", "", "", "", "", "", ""}, 
 {"OWID_NAM", "", "North America", "2020-11-16", 1.3335125*^7, 175053., 
  170976.286, 374269., 1292., 1820.714, 22522.802, 295.662, 288.776, 632.134, 
  2.182, 3.075, "", "", "", "", "", "", "", "", "", "", "", "", "", "", "", 
  "", "", "", "", "", "", "", "", "", "", "", "", "", 5.92072204*^8, "", "", 
  "", "", "", "", "", "", "", "", "", "", "", ""}, 
 {"OWID_NAM", "", "North America", "2020-11-17", 1.350922*^7, 174095., 
  173738.143, 376267., 1998., 1797.286, 22816.845, 294.044, 293.441, 635.509, 
  3.375, 3.036, "", "", "", "", "", "", "", "", "", "", "", "", "", "", "", 
  "", "", "", "", "", "", "", "", "", "", "", "", "", 5.92072204*^8, "", "", 
  "", "", "", "", "", "", "", "", "", "", "", ""}, 
 {"OWID_NAM", "", "North America", "2020-11-18", 1.3694907*^7, 185687., 
  177072.143, 378890., 2623., 1865.571, 23130.468, 313.622, 299.072, 639.939, 
  4.43, 3.151, "", "", "", "", "", "", "", "", "", "", "", "", "", "", "", 
  "", "", "", "", "", "", "", "", "", "", "", "", "", 5.92072204*^8, "", "", 
  "", "", "", "", "", "", "", "", "", "", "", ""}, 
 {"OWID_NAM", "", "North America", "2020-11-19", 1.3900263*^7, 205356., 
  180722.714, 381678., 2788., 1984.571, 23477.311, 346.843, 305.238, 644.648, 
  4.709, 3.352, "", "", "", "", "", "", "", "", "", "", "", "", "", "", "", 
  "", "", "", "", "", "", "", "", "", "", "", "", "", 5.92072204*^8, "", "", 
  "", "", "", "", "", "", "", "", "", "", "", ""}, 
 {"OWID_NAM", "", "North America", "2020-11-20", 1.41141*^7, 213837., 
  183317.857, 384484., 2806., 2112.429, 23838.478, 361.167, 309.621, 649.387, 
  4.739, 3.568, "", "", "", "", "", "", "", "", "", "", "", "", "", "", "", 
  "", "", "", "", "", "", "", "", "", "", "", "", "", 5.92072204*^8, "", "", 
  "", "", "", "", "", "", "", "", "", "", "", ""}, 
 {"OWID_NAM", "", "North America", "2020-11-21", 1.4309463*^7, 195363., 
  185180.571, 386763., 2279., 2134.857, 24168.442, 329.965, 312.767, 653.236, 
  3.849, 3.606, "", "", "", "", "", "", "", "", "", "", "", "", "", "", "", 
  "", "", "", "", "", "", "", "", "", "", "", "", "", 5.92072204*^8, "", "", 
  "", "", "", "", "", "", "", "", "", "", "", ""}, 
 {"OWID_NAM", "", "North America", "2020-11-22", 1.4472891*^7, 163428., 
  187545.571, 388183., 1420., 2172.286, 24444.47, 276.027, 316.761, 655.635, 
  2.398, 3.669, "", "", "", "", "", "", "", "", "", "", "", "", "", "", "", 
  "", "", "", "", "", "", "", "", "", "", "", "", "", 5.92072204*^8, "", "", 
  "", "", "", "", "", "", "", "", "", "", "", ""}, 
 {"OWID_NAM", "", "North America", "2020-11-23", 1.4666665*^7, 193774., 
  190220., 389700., 1517., 2204.429, 24771.751, 327.281, 321.278, 658.197, 
  2.562, 3.723, "", "", "", "", "", "", "", "", "", "", "", "", "", "", "", 
  "", "", "", "", "", "", "", "", "", "", "", "", "", 5.92072204*^8, "", "", 
  "", "", "", "", "", "", "", "", "", "", "", ""}, 
 {"OWID_NAM", "", "North America", "2020-11-24", 1.486188*^7, 195215., 
  193237.143, 392803., 3103., 2362.286, 25101.465, 329.715, 326.374, 663.438, 
  5.241, 3.99, "", "", "", "", "", "", "", "", "", "", "", "", "", "", "", 
  "", "", "", "", "", "", "", "", "", "", "", "", "", 5.92072204*^8, "", "", 
  "", "", "", "", "", "", "", "", "", "", "", ""}, 
 {"OWID_NAM", "", "North America", "2020-11-25", 1.5065782*^7, 203902., 
  195839.286, 396044., 3241., 2450.571, 25445.853, 344.387, 330.769, 668.912, 
  5.474, 4.139, "", "", "", "", "", "", "", "", "", "", "", "", "", "", "", 
  "", "", "", "", "", "", "", "", "", "", "", "", "", 5.92072204*^8, "", "", 
  "", "", "", "", "", "", "", "", "", "", "", ""}, 
 {"OWID_NAM", "", "North America", "2020-11-26", 1.5198328*^7, 132546., 
  185437.857, 398227., 2183., 2364.143, 25669.721, 223.868, 313.201, 672.599, 
  3.687, 3.993, "", "", "", "", "", "", "", "", "", "", "", "", "", "", "", 
  "", "", "", "", "", "", "", "", "", "", "", "", "", 5.92072204*^8, "", "", 
  "", "", "", "", "", "", "", "", "", "", "", ""}, 
 {"OWID_NAM", "", "North America", "2020-11-27", 1.5429256*^7, 230928., 
  187879.429, 400558., 2331., 2296.286, 26059.754, 390.034, 317.325, 676.536, 
  3.937, 3.878, "", "", "", "", "", "", "", "", "", "", "", "", "", "", "", 
  "", "", "", "", "", "", "", "", "", "", "", "", "", 5.92072204*^8, "", "", 
  "", "", "", "", "", "", "", "", "", "", "", ""}, 
 {"OWID_NAM", "", "North America", "2020-11-28", 1.5605386*^7, 176130., 
  185131.857, 402625., 2067., 2266., 26357.235, 297.481, 312.685, 680.027, 
  3.491, 3.827, "", "", "", "", "", "", "", "", "", "", "", "", "", "", "", 
  "", "", "", "", "", "", "", "", "", "", "", "", "", 5.92072204*^8, "", "", 
  "", "", "", "", "", "", "", "", "", "", "", ""}, 
 {"OWID_NAM", "", "North America", "2020-11-29", 1.5759838*^7, 154452., 
  183849.571, 403981., 1356., 2256.857, 26618.101, 260.867, 310.519, 682.317, 
  2.29, 3.812, "", "", "", "", "", "", "", "", "", "", "", "", "", "", "", 
  "", "", "", "", "", "", "", "", "", "", "", "", "", 5.92072204*^8, "", "", 
  "", "", "", "", "", "", "", "", "", "", "", ""}, 
 {"OWID_NAM", "", "North America", "2020-11-30", 1.5939562*^7, 179724., 
  181842.429, 405799., 1818., 2299.857, 26921.652, 303.551, 307.129, 685.388, 
  3.071, 3.884, "", "", "", "", "", "", "", "", "", "", "", "", "", "", "", 
  "", "", "", "", "", "", "", "", "", "", "", "", "", 5.92072204*^8, "", "", 
  "", "", "", "", "", "", "", "", "", "", "", ""}, 
 {"OWID_NAM", "", "North America", "2020-12-01", 1.614571*^7, 206148., 
  183404.286, 409295., 3496., 2356., 27269.833, 348.181, 309.767, 691.292, 
  5.905, 3.979, "", "", "", "", "", "", "", "", "", "", "", "", "", "", "", 
  "", "", "", "", "", "", "", "", "", "", "", "", "", 5.92072204*^8, "", "", 
  "", "", "", "", "", "", "", "", "", "", "", ""}, 
 {"OWID_NAM", "", "North America", "2020-12-02", 1.6372329*^7, 226619., 
  186649.571, 413079., 3784., 2433.571, 27652.588, 382.756, 315.248, 697.683, 
  6.391, 4.11, "", "", "", "", "", "", "", "", "", "", "", "", "", "", "", 
  "", "", "", "", "", "", "", "", "", "", "", "", "", 5.92072204*^8, "", "", 
  "", "", "", "", "", "", "", "", "", "", "", ""}, 
 {"OWID_NAM", "", "North America", "2020-12-03", 1.6619841*^7, 247512., 
  203073.286, 416814., 3735., 2655.286, 28070.632, 418.044, 342.987, 703.992, 
  6.308, 4.485, "", "", "", "", "", "", "", "", "", "", "", "", "", "", "", 
  "", "", "", "", "", "", "", "", "", "", "", "", "", 5.92072204*^8, "", "", 
  "", "", "", "", "", "", "", "", "", "", "", ""}, 
 {"OWID_NAM", "", "North America", "2020-12-04", 1.6876566*^7, 256725., 
  206758.571, 420374., 3560., 2830.857, 28504.236, 433.604, 349.212, 710.005, 
  6.013, 4.781, "", "", "", "", "", "", "", "", "", "", "", "", "", "", "", 
  "", "", "", "", "", "", "", "", "", "", "", "", "", 5.92072204*^8, "", "", 
  "", "", "", "", "", "", "", "", "", "", "", ""}, 
 {"OWID_NAM", "", "North America", "2020-12-05", 1.711505*^7, 238484., 
  215666.286, 423453., 3079., 2975.429, 28907.032, 402.795, 364.257, 715.205, 
  5.2, 5.025, "", "", "", "", "", "", "", "", "", "", "", "", "", "", "", "", 
  "", "", "", "", "", "", "", "", "", "", "", "", 5.92072204*^8, "", "", "", 
  "", "", "", "", "", "", "", "", "", "", ""}, 
 {"OWID_NAM", "", "North America", "2020-12-06", 1.7314467*^7, 199417., 
  222089.857, 425198., 1745., 3031., 29243.844, 336.812, 375.106, 718.152, 
  2.947, 5.119, "", "", "", "", "", "", "", "", "", "", "", "", "", "", "", 
  "", "", "", "", "", "", "", "", "", "", "", "", "", 5.92072204*^8, "", "", 
  "", "", "", "", "", "", "", "", "", "", "", ""}, 
 {"OWID_NAM", "", "North America", "2020-12-07", 1.7528669*^7, 214202., 
  227015.286, 427387., 2189., 3084., 29605.627, 361.784, 383.425, 721.849, 
  3.697, 5.209, "", "", "", "", "", "", "", "", "", "", "", "", "", "", "", 
  "", "", "", "", "", "", "", "", "", "", "", "", "", 5.92072204*^8, "", "", 
  "", "", "", "", "", "", "", "", "", "", "", ""}, 
 {"OWID_NAM", "", "North America", "2020-12-08", 1.7775734*^7, 247065., 
  232860.571, 430981., 3594., 3098., 30022.916, 417.289, 393.298, 727.92, 
  6.07, 5.232, "", "", "", "", "", "", "", "", "", "", "", "", "", "", "", 
  "", "", "", "", "", "", "", "", "", "", "", "", "", 5.92072204*^8, "", "", 
  "", "", "", "", "", "", "", "", "", "", "", ""}, 
 {"OWID_NAM", "", "North America", "2020-12-09", 1.8023048*^7, 247314., 
  235817., 435146., 4165., 3152.429, 30440.625, 417.709, 398.291, 734.954, 
  7.035, 5.324, "", "", "", "", "", "", "", "", "", "", "", "", "", "", "", 
  "", "", "", "", "", "", "", "", "", "", "", "", "", 5.92072204*^8, "", "", 
  "", "", "", "", "", "", "", "", "", "", "", ""}, 
 {"OWID_NAM", "", "North America", "2020-12-10", 1.827997*^7, 256922., 
  237161.286, 439031., 3885., 3173.857, 30874.562, 433.937, 400.561, 741.516, 
  6.562, 5.361, "", "", "", "", "", "", "", "", "", "", "", "", "", "", "", 
  "", "", "", "", "", "", "", "", "", "", "", "", "", 5.92072204*^8, "", "", 
  "", "", "", "", "", "", "", "", "", "", "", ""}, 
 {"OWID_NAM", "", "North America", "2020-12-11", 1.8545099*^7, 265129., 
  238361.857, 443342., 4311., 3281.143, 31322.36, 447.798, 402.589, 748.797, 
  7.281, 5.542, "", "", "", "", "", "", "", "", "", "", "", "", "", "", "", 
  "", "", "", "", "", "", "", "", "", "", "", "", "", 5.92072204*^8, "", "", 
  "", "", "", "", "", "", "", "", "", "", "", ""}, 
 {"OWID_NAM", "", "North America", "2020-12-12", 1.8786463*^7, 241364., 
  238773.286, 446666., 3324., 3316.143, 31730.02, 407.66, 403.284, 754.411, 
  5.614, 5.601, "", "", "", "", "", "", "", "", "", "", "", "", "", "", "", 
  "", "", "", "", "", "", "", "", "", "", "", "", "", 5.92072204*^8, "", "", 
  "", "", "", "", "", "", "", "", "", "", "", ""}, 
 {"OWID_NAM", "", "North America", "2020-12-13", 1.89936*^7, 207137., 
  239876.143, 448691., 2025., 3356.143, 32079.871, 349.851, 405.147, 757.832, 
  3.42, 5.668, "", "", "", "", "", "", "", "", "", "", "", "", "", "", "", 
  "", "", "", "", "", "", "", "", "", "", "", "", "", 5.92072204*^8, "", "", 
  "", "", "", "", "", "", "", "", "", "", "", ""}, 
 {"OWID_NAM", "", "North America", "2020-12-14", 1.9207482*^7, 213882., 
  239830.429, 450947., 2256., 3365.714, 32441.114, 361.243, 405.07, 761.642, 
  3.81, 5.685, "", "", "", "", "", "", "", "", "", "", "", "", "", "", "", 
  "", "", "", 5., 0., "", "", "", 0., 0., "", "", "", 5.92072204*^8, "", "", 
  "", "", "", "", "", "", "", "", "", "", "", ""}, 
 {"OWID_NAM", "", "North America", "2020-12-15", 1.9439493*^7, 232011., 
  237679.857, 455106., 4159., 3446.429, 32832.977, 391.863, 401.437, 768.666, 
  7.024, 5.821, "", "", "", "", "", "", "", "", "", "", "", "", "", "", "", 
  "", "", "", 723., 0., "", 718., 718., 0., 0., "", 1., "", 5.92072204*^8, 
  "", "", "", "", "", "", "", "", "", "", "", "", "", ""}, 
 {"OWID_NAM", "", "North America", "2020-12-16", 1.9709663*^7, 270170., 
  240945., 459662., 4556., 3502.286, 33289.289, 456.313, 406.952, 776.361, 
  7.695, 5.915, "", "", "", "", "", "", "", "", "", "", "", "", "", "", "", 
  "", "", "", 3023., 0., "", 2300., 1509., 0., 0., "", 3., "", 5.92072204*^8, 
  "", "", "", "", "", "", "", "", "", "", "", "", "", ""}, 
 {"OWID_NAM", "", "North America", "2020-12-17", 1.9974888*^7, 265225., 
  242131.143, 464155., 4493., 3589.143, 33737.25, 447.961, 408.955, 783.95, 
  7.589, 6.062, "", "", "", "", "", "", "", "", "", "", "", "", "", "", "", 
  "", "", "", 7202., 0., "", 4179., 2399., 0., 0., "", 4., "", 5.92072204*^8, 
  "", "", "", "", "", "", "", "", "", "", "", "", "", ""}, 
 {"OWID_NAM", "", "North America", "2020-12-18", 2.025229*^7, 277402., 
  243884.429, 468087., 3932., 3535., 34205.777, 468.527, 411.917, 790.591, 
  6.641, 5.971, "", "", "", "", "", "", "", "", "", "", "", "", "", "", "", 
  "", "", "", 11174., 0., "", 3972., 2792., 0., 0., "", 5., "", 
  5.92072204*^8, "", "", "", "", "", "", "", "", "", "", "", "", "", ""}, 
 {"OWID_NAM", "", "North America", "2020-12-19", 2.0468472*^7, 216182., 
  240287., 471555., 3468., 3555.571, 34570.905, 365.128, 405.841, 796.448, 
  5.857, 6.005, "", "", "", "", "", "", "", "", "", "", "", "", "", "", "", 
  "", "", "", 11894., 0., "", 720., 2378., 0., 0., "", 4., "", 5.92072204*^8, 
  "", "", "", "", "", "", "", "", "", "", "", "", "", ""}, 
 {"OWID_NAM", "", "North America", "2020-12-20", 2.0674979*^7, 206507., 
  240197., 473780., 2225., 3584.143, 34919.692, 348.787, 405.689, 800.206, 
  3.758, 6.054, "", "", "", "", "", "", "", "", "", "", "", "", "", "", "", 
  "", "", "", 568946., 556208., "", 557052., 94824., 0.1, 0.09, "", 160., "", 
  5.92072204*^8, "", "", "", "", "", "", "", "", "", "", "", "", "", ""}, 
 {"OWID_NAM", "", "North America", "2020-12-21", 2.0892559*^7, 217580., 
  240725.286, 476338., 2558., 3627.286, 35287.181, 367.489, 406.581, 804.527, 
  4.32, 6.126, "", "", "", "", "", "", "", "", "", "", "", "", "", "", "", 
  "", "", "", 634983., 614117., "", 66037., 90711., 0.11, 0.1, "", 153., "", 
  5.92072204*^8, "", "", "", "", "", "", "", "", "", "", "", "", "", ""}, 
 {"OWID_NAM", "", "North America", "2020-12-22", 2.1116268*^7, 223709., 
  239539.286, 480894., 4556., 3684., 35665.022, 377.841, 404.578, 812.222, 
  7.695, 6.222, "", "", "", "", "", "", "", "", "", "", "", "", "", "", "", 
  "", "", "", 640720., 614117., "", 5737., 91428., 0.11, 0.1, "", 154., "", 
  5.92072204*^8, "", "", "", "", "", "", "", "", "", "", "", "", "", ""}, 
 {"OWID_NAM", "", "North America", "2020-12-23", 2.1371058*^7, 254790., 
  237342.143, 485381., 4487., 3674.143, 36095.358, 430.336, 400.867, 819.8, 
  7.578, 6.206, "", "", "", "", "", "", "", "", "", "", "", "", "", "", "", 
  "", "", "", 1.043114*^6, 1.008025*^6, "", 402394., 148584., 0.18, 0.17, "", 
  251., "", 5.92072204*^8, "", "", "", "", "", "", "", "", "", "", "", "", 
  "", ""}, {"OWID_NAM", "", "North America", "2020-12-24", 2.1591438*^7, 
  220380., 230935.714, 489387., 4006., 3604.571, 36467.576, 372.218, 390.047, 
  826.566, 6.766, 6.088, "", "", "", "", "", "", "", "", "", "", "", "", "", 
  "", "", "", "", "", 1.056402*^6, 1.011004*^6, "", 13288., 149886., 0.18, 
  0.17, "", 253., "", 5.92072204*^8, "", "", "", "", "", "", "", "", "", "", 
  "", "", "", ""}, {"OWID_NAM", "", "North America", "2020-12-25", 
  2.1706474*^7, 115036., 207740.571, 491614., 2227., 3361., 36661.87, 
  194.294, 350.87, 830.328, 3.761, 5.677, "", "", "", "", "", "", "", "", "", 
  "", "", "", "", "", "", "", "", "", 1.056402*^6, 1.011004*^6, "", 0., 
  149318., 0.18, 0.17, "", 252., "", 5.92072204*^8, "", "", "", "", "", "", 
  "", "", "", "", "", "", "", ""}, {"OWID_NAM", "", "North America", 
  "2020-12-26", 2.1944714*^7, 238240., 210891.714, 493839., 2225., 3183.429, 
  37064.253, 402.383, 356.193, 834.086, 3.758, 5.377, "", "", "", "", "", "", 
  "", "", "", "", "", "", "", "", "", "", "", "", 1.995981*^6, 1.947564*^6, 
  "", 939579., 283441., 0.34, 0.33, "", 479., "", 5.92072204*^8, "", "", "", 
  "", "", "", "", "", "", "", "", "", "", ""}, 
 {"OWID_NAM", "", "North America", "2020-12-27", 2.2121073*^7, 176359., 
  206584.857, 495857., 2018., 3153.857, 37362.12, 297.867, 348.918, 837.494, 
  3.408, 5.327, "", "", "", "", "", "", "", "", "", "", "", "", "", "", "", 
  "", "", "", 2.003744*^6, 1.951464*^6, "", 7763., 204971., 0.34, 0.33, "", 
  346., "", 5.92072204*^8, "", "", "", "", "", "", "", "", "", "", "", "", 
  "", ""}, {"OWID_NAM", "", "North America", "2020-12-28", 2.2314886*^7, 
  193813., 203189.571, 498583., 2726., 3177.857, 37689.467, 327.347, 343.184, 
  842.098, 4.604, 5.367, "", "", "", "", "", "", "", "", "", "", "", "", "", 
  "", "", "", "", "", 2.196226*^6, 2.136777*^6, "", 192482., 223035., 0.37, 
  0.36, "", 377., "", 5.92072204*^8, "", "", "", "", "", "", "", "", "", "", 
  "", "", "", ""}, {"OWID_NAM", "", "North America", "2020-12-29", 
  2.2544723*^7, 229837., 204065., 503519., 4936., 3232.143, 38077.658, 
  388.191, 344.662, 850.435, 8.337, 5.459, "", "", "", "", "", "", "", "", 
  "", "", "", "", "", "", "", "", "", "", 2.21619*^6, 2.145727*^6, "", 
  19964., 225067., 0.37, 0.36, "", 380., "", 5.92072204*^8, "", "", "", "", 
  "", "", "", "", "", "", "", "", "", ""}, {"OWID_NAM", "", "North America", 
  "2020-12-30", 2.280779*^7, 263067., 205247.429, 508529., 5010., 3306.857, 
  38521.974, 444.316, 346.659, 858.897, 8.462, 5.585, "", "", "", "", "", "", 
  "", "", "", "", "", "", "", "", "", "", "", "", 2.903783*^6, 2.819641*^6, 
  "", 687593., 265810., 0.49, 0.48, "", 449., "", 5.92072204*^8, "", "", "", 
  "", "", "", "", "", "", "", "", "", "", ""}, 
 {"OWID_NAM", "", "North America", "2020-12-31", 2.3071519*^7, 263729., 
  211440.143, 513142., 4613., 3393.571, 38967.408, 445.434, 357.119, 866.688, 
  7.791, 5.732, "", "", "", "", "", "", "", "", "", "", "", "", "", "", "", 
  "", "", "", 2.917223*^6, 2.819641*^6, "", 13440., 265832., 0.49, 0.48, "", 
  449., "", 5.92072204*^8, "", "", "", "", "", "", "", "", "", "", "", "", 
  "", ""}, {"OWID_NAM", "", "North America", "2021-01-01", 2.324387*^7, 
  172351., 219628., 516126., 2984., 3501.714, 39258.506, 291.098, 370.948, 
  871.728, 5.04, 5.914, "", "", "", "", "", "", "", "", "", "", "", "", "", 
  "", "", "", "", "", 2.923431*^6, 2.819641*^6, "", 6208., 266718., 0.49, 
  0.48, "", 450., "", 5.92072204*^8, "", "", "", "", "", "", "", "", "", "", 
  "", "", "", ""}, {"OWID_NAM", "", "North America", "2021-01-02", 
  2.3558764*^7, 314894., 230578.571, 519150., 3024., 3615.857, 39790.356, 
  531.851, 389.443, 876.836, 5.107, 6.107, "", "", "", "", "", "", "", "", 
  "", "", "", "", "", "", "", "", "", "", 4.359541*^6, 4.250809*^6, "", 
  1.43611*^6, 337651., 0.74, 0.72, "", 570., "", 5.92072204*^8, "", "", "", 
  "", "", "", "", "", "", "", "", "", "", ""}, 
 {"OWID_NAM", "", "North America", "2021-01-03", 2.3792361*^7, 233597., 
  238755.429, 521149., 1999., 3613.143, 40184.898, 394.541, 403.254, 880.212, 
  3.376, 6.103, "", "", "", "", "", "", "", "", "", "", "", "", "", "", "", 
  "", "", "", 4.367243*^6, 4.253209*^6, "", 7702., 337643., 0.74, 0.72, "", 
  570., "", 5.92072204*^8, "", "", "", "", "", "", "", "", "", "", "", "", 
  "", ""}, {"OWID_NAM", "", "North America", "2021-01-04", 2.4001668*^7, 
  209307., 240968.857, 524142., 2993., 3651.286, 40538.414, 353.516, 406.992, 
  885.267, 5.055, 6.167, "", "", "", "", "", "", "", "", "", "", "", "", "", 
  "", "", "", "", "", 4.74741*^6, 4.609675*^6, "", 380167., 364455., 0.8, 
  0.78, "", 616., "", 5.92072204*^8, "", "", "", "", "", "", "", "", "", "", 
  "", "", "", ""}, {"OWID_NAM", "", "North America", "2021-01-05", 
  2.4262332*^7, 260664., 245372.714, 529163., 5021., 3663.429, 40978.671, 
  440.257, 414.43, 893.747, 8.48, 6.187, "", "", "", "", "", "", "", "", "", 
  "", "", "", "", "", "", "", "", "", 5.042357*^6, 4.88716*^6, "", 294947., 
  403738., 0.85, 0.83, "", 682., "", 5.92072204*^8, "", "", "", "", "", "", 
  "", "", "", "", "", "", "", ""}, {"OWID_NAM", "", "North America", 
  "2021-01-06", 2.4549248*^7, 286916., 248779.714, 534507., 5344., 3711.143, 
  41463.267, 484.596, 420.185, 902.773, 9.026, 6.268, "", "", "", "", "", "", 
  "", "", "", "", "", "", "", "", "", "", "", "", 5.545797*^6, 5.545367*^6, 
  430., 503440., 377431., 0.94, 0.94, 0., 637., "", 5.92072204*^8, "", "", 
  "", "", "", "", "", "", "", "", "", "", "", ""}, 
 {"OWID_NAM", "", "North America", "2021-01-07", 2.4857984*^7, 308736., 
  255209.286, 539822., 5315., 3811.429, 41984.717, 521.45, 431.044, 911.75, 
  8.977, 6.437, "", "", "", "", "", "", "", "", "", "", "", "", "", "", "", 
  "", "", "", 6.199721*^6, 6.198634*^6, 1087., 653924., 468928., 1.05, 1.05, 
  0., 792., "", 5.92072204*^8, "", "", "", "", "", "", "", "", "", "", "", 
  "", "", ""}, {"OWID_NAM", "", "North America", "2021-01-08", 2.5185361*^7, 
  327377., 277355.857, 545277., 5455., 4164.429, 42537.651, 552.934, 468.449, 
  920.964, 9.213, 7.034, "", "", "", "", "", "", "", "", "", "", "", "", "", 
  "", "", "", "", "", 7.026104*^6, 7.024077*^6, 2027., 826383., 586096., 
  1.19, 1.19, 0., 990., "", 5.92072204*^8, "", "", "", "", "", "", "", "", 
  "", "", "", "", "", ""}, {"OWID_NAM", "", "North America", "2021-01-09", 
  2.548012*^7, 294759., 274479.429, 549980., 4703., 4404.286, 43035.494, 
  497.843, 463.591, 928.907, 7.943, 7.439, "", "", "", "", "", "", "", "", 
  "", "", "", "", "", "", "", "", "", "", 7.069017*^6, 7.066077*^6, 2940., 
  42913., 387068., 1.19, 1.19, 0., 654., "", 5.92072204*^8, "", "", "", "", 
  "", "", "", "", "", "", "", "", "", ""}, {"OWID_NAM", "", "North America", 
  "2021-01-10", 2.5716793*^7, 236673., 274918.857, 552680., 2700., 4504.429, 
  43435.231, 399.737, 464.333, 933.467, 4.56, 7.608, "", "", "", "", "", "", 
  "", "", "", "", "", "", "", "", "", "", "", "", 7.098885*^6, 7.095943*^6, 
  2942., 29868., 390235., 1.2, 1.2, 0., 659., "", 5.92072204*^8, "", "", "", 
  "", "", "", "", "", "", "", "", "", "", ""}, 
 {"OWID_NAM", "", "North America", "2021-01-11", 2.5954895*^7, 238102., 
  279032.429, 555693., 3013., 4507.286, 43837.381, 402.15, 471.281, 938.556, 
  5.089, 7.613, "", "", "", "", "", "", "", "", "", "", "", "", "", "", "", 
  "", "", "", 9.443182*^6, 9.44024*^6, 2942., 2.344297*^6, 670825., 1.59, 
  1.59, 0., 1133., "", 5.92072204*^8, "", "", "", "", "", "", "", "", "", "", 
  "", "", "", ""}, {"OWID_NAM", "", "North America", "2021-01-12", 
  2.6212693*^7, 257798., 278623., 561799., 6106., 4662.286, 44272.798, 
  435.416, 470.59, 948.869, 10.313, 7.875, "", "", "", "", "", "", "", "", 
  "", "", "", "", "", "", "", "", "", "", 9.818261*^6, 9.815238*^6, 3023., 
  375079., 682272., 1.66, 1.66, 0., 1152., "", 5.92072204*^8, "", "", "", "", 
  "", "", "", "", "", "", "", "", "", ""}, {"OWID_NAM", "", "North America", 
  "2021-01-13", 2.6475393*^7, 262700., 275163.571, 567357., 5558., 4692.857, 
  44716.494, 443.696, 464.747, 958.256, 9.387, 7.926, "", "", "", "", "", "", 
  "", "", "", "", "", "", "", "", "", "", "", "", 1.0899989*^7, 9.936734*^6, 
  11931., 1.081728*^6, 764885., 1.84, 1.68, 0., 1292., "", 5.92072204*^8, "", 
  "", "", "", "", "", "", "", "", "", "", "", "", ""}, 
 {"OWID_NAM", "", "North America", "2021-01-14", 2.6743127*^7, 267734., 
  269306.143, 572639., 5282., 4688.143, 45168.692, 452.198, 454.854, 967.178, 
  8.921, 7.918, "", "", "", "", "", "", "", "", "", "", "", "", "", "", "", 
  "", "", "", 1.1948217*^7, 1.0475491*^7, 1.356578*^6, 1.048228*^6, 821214., 
  2.02, 1.77, 0.23, 1387., "", 5.92072204*^8, "", "", "", "", "", "", "", "", 
  "", "", "", "", "", ""}, {"OWID_NAM", "", "North America", "2021-01-15", 
  2.7021303*^7, 278176., 262277.429, 577915., 5276., 4662.571, 45638.527, 
  469.835, 442.982, 976.089, 8.911, 7.875, "", "", "", "", "", "", "", "", 
  "", "", "", "", "", "", "", "", "", "", 1.3229101*^7, 1.152578*^7, 
  1.630531*^6, 1.280884*^6, 886142., 2.23, 1.95, 0.28, 1497., "", 
  5.92072204*^8, "", "", "", "", "", "", "", "", "", "", "", "", "", ""}, 
 {"OWID_NAM", "", "North America", "2021-01-16", 2.7258251*^7, 236948., 
  254018.714, 582779., 4864., 4685.571, 46038.728, 400.201, 429.033, 984.304, 
  8.215, 7.914, "", "", "", "", "", "", "", "", "", "", "", "", "", "", "", 
  "", "", "", 1.3312241*^7, 1.1607537*^7, 1.631914*^6, 83140., 891889., 2.25, 
  1.96, 0.28, 1506., "", 5.92072204*^8, "", "", "", "", "", "", "", "", "", 
  "", "", "", "", ""}, {"OWID_NAM", "", "North America", "2021-01-17", 
  2.7459347*^7, 201096., 248936.286, 585381., 2602., 4671.571, 46378.375, 
  339.648, 420.449, 988.699, 4.395, 7.89, "", "", "", "", "", "", "", "", "", 
  "", "", "", "", "", "", "", "", "", 1.3348588*^7, 1.1641481*^7, 
  1.634317*^6, 36347., 892815., 2.25, 1.97, 0.28, 1508., "", 5.92072204*^8, 
  "", "", "", "", "", "", "", "", "", "", "", "", "", ""}, 
 {"OWID_NAM", "", "North America", "2021-01-18", 2.7624358*^7, 165011., 
  238494.714, 587734., 2353., 4577.286, 46657.076, 278.701, 402.814, 992.673, 
  3.974, 7.731, "", "", "", "", "", "", "", "", "", "", "", "", "", "", "", 
  "", "", "", 1.3417429*^7, 1.1706403*^7, 1.638236*^6, 68841., 567750., 2.27, 
  1.98, 0.28, 959., "", 5.92072204*^8, "", "", "", "", "", "", "", "", "", 
  "", "", "", "", ""}, {"OWID_NAM", "", "North America", "2021-01-19", 
  2.7832533*^7, 208175., 231405.714, 592337., 4603., 4362.571, 47008.68, 
  351.604, 390.84, 1000.447, 7.774, 7.368, "", "", "", "", "", "", "", "", 
  "", "", "", "", "", "", "", "", "", "", 1.6890417*^7, 1.4744506*^7, 
  2.05725*^6, 3.472988*^6, 1.010308*^6, 2.85, 2.49, 0.35, 1706., "", 
  5.92072204*^8, "", "", "", "", "", "", "", "", "", "", "", "", "", ""}, 
 {"OWID_NAM", "", "North America", "2021-01-20", 2.8049494*^7, 216961., 
  224871.571, 598610., 6273., 4464.714, 47375.124, 366.443, 379.804, 
  1011.042, 10.595, 7.541, "", "", "", "", "", "", "", "", "", "", "", "", 
  "", "", "", "", "", "", 1.7754248*^7, 1.5450826*^7, 2.210001*^6, 863831., 
  979180., 3., 2.61, 0.37, 1654., "", 5.92072204*^8, "", "", "", "", "", "", 
  "", "", "", "", "", "", "", ""}, {"OWID_NAM", "", "North America", 
  "2021-01-21", 2.8279289*^7, 229795., 219451.714, 604898., 6288., 4608.429, 
  47763.244, 388.12, 370.65, 1021.663, 10.62, 7.784, "", "", "", "", "", "", 
  "", "", "", "", "", "", "", "", "", "", "", "", 1.8871355*^7, 1.6316836*^7, 
  2.456363*^6, 1.117107*^6, 989020., 3.19, 2.76, 0.41, 1670., "", 
  5.92072204*^8, "", "", "", "", "", "", "", "", "", "", "", "", "", ""}, 
 {"OWID_NAM", "", "North America", "2021-01-22", 2.8503932*^7, 224643., 
  211804.143, 610491., 5593., 4653.714, 48142.662, 379.418, 357.734, 
  1031.109, 9.446, 7.86, "", "", "", "", "", "", "", "", "", "", "", "", "", 
  "", "", "", "", "", 2.0535508*^7, 1.7600936*^7, 2.826659*^6, 1.664153*^6, 
  1.043772*^6, 3.47, 2.97, 0.48, 1763., "", 5.92072204*^8, "", "", "", "", 
  "", "", "", "", "", "", "", "", "", ""}, {"OWID_NAM", "", "North America", 
  "2021-01-23", 2.8706548*^7, 202616., 206899.571, 615544., 5053., 4680.714, 
  48484.877, 342.215, 349.45, 1039.643, 8.534, 7.906, "", "", "", "", "", "", 
  "", "", "", "", "", "", "", "", "", "", "", "", 2.1995911*^7, 1.8771858*^7, 
  3.104273*^6, 1.460403*^6, 1.240524*^6, 3.72, 3.17, 0.52, 2095., "", 
  5.92072204*^8, "", "", "", "", "", "", "", "", "", "", "", "", "", ""}, 
 {"OWID_NAM", "", "North America", "2021-01-24", 2.8858362*^7, 151814., 
  199859.286, 618177., 2633., 4685.143, 48741.288, 256.411, 337.559, 
  1044.091, 4.447, 7.913, "", "", "", "", "", "", "", "", "", "", "", "", "", 
  "", "", "", "", "", 2.3333473*^7, 1.9905191*^7, 3.298594*^6, 1.337562*^6, 
  1.426412*^6, 3.94, 3.36, 0.56, 2409., "", 5.92072204*^8, "", "", "", "", 
  "", "", "", "", "", "", "", "", "", ""}, {"OWID_NAM", "", "North America", 
  "2021-01-25", 2.9030149*^7, 171787., 200827.286, 621068., 2891., 4762., 
  49031.434, 290.145, 339.194, 1048.973, 4.883, 8.043, "", "", "", "", "", 
  "", "", "", "", "", "", "", "", "", "", "", "", "", 2.4276954*^7, 
  2.0699201*^7, 3.442179*^6, 943481., 1.551361*^6, 4.1, 3.5, 0.58, 2620., "", 
  5.92072204*^8, "", "", "", "", "", "", "", "", "", "", "", "", "", ""}, 
 {"OWID_NAM", "", "North America", "2021-01-26", 2.9205815*^7, 175666., 
  196183.143, 627094., 6026., 4965.286, 49328.131, 296.697, 331.35, 1059.151, 
  10.178, 8.386, "", "", "", "", "", "", "", "", "", "", "", "", "", "", "", 
  "", "", "", 2.5120324*^7, 2.1375021*^7, 3.588467*^6, 843370., 1.175701*^6, 
  4.24, 3.61, 0.61, 1986., "", 5.92072204*^8, "", "", "", "", "", "", "", "", 
  "", "", "", "", "", ""}, {"OWID_NAM", "", "North America", "2021-01-27", 
  2.9389053*^7, 183238., 191365.571, 632912., 5818., 4900.286, 49637.616, 
  309.486, 323.213, 1068.978, 9.827, 8.277, "", "", "", "", "", "", "", "", 
  "", "", "", "", "", "", "", "", "", "", 2.6262192*^7, 2.2181597*^7, 
  3.916984*^6, 1.141868*^6, 1.215421*^6, 4.44, 3.75, 0.66, 2053., "", 
  5.92072204*^8, "", "", "", "", "", "", "", "", "", "", "", "", "", ""}, 
 {"OWID_NAM", "", "North America", "2021-01-28", 2.95878*^7, 198747., 
  186930.143, 638752., 5840., 4836.286, 49973.297, 335.68, 315.722, 1078.841, 
  9.864, 8.168, "", "", "", "", "", "", "", "", "", "", "", "", "", "", "", 
  "", "", "", 2.7829918*^7, 2.3209163*^7, 4.388735*^6, 1.567726*^6, 
  1.279795*^6, 4.7, 3.92, 0.74, 2162., "", 5.92072204*^8, "", "", "", "", "", 
  "", "", "", "", "", "", "", "", ""}, {"OWID_NAM", "", "North America", 
  "2021-01-29", 2.9782718*^7, 194918., 182683.714, 644097., 5345., 4800.857, 
  50302.51, 329.213, 308.55, 1087.869, 9.028, 8.109, "", "", "", "", "", "", 
  "", "", "", "", "", "", "", "", "", "", "", "", 2.9546493*^7, 2.4385157*^7, 
  4.915881*^6, 1.716575*^6, 1.287284*^6, 4.99, 4.12, 0.83, 2174., "", 
  5.92072204*^8, "", "", "", "", "", "", "", "", "", "", "", "", "", ""}, 
 {"OWID_NAM", "", "North America", "2021-01-30", 2.9951077*^7, 168359., 
  177789.857, 648629., 4532., 4726.429, 50586.866, 284.356, 300.284, 
  1095.523, 7.654, 7.983, "", "", "", "", "", "", "", "", "", "", "", "", "", 
  "", "", "", "", "", 3.1264802*^7, 2.5600134*^7, 5.410624*^6, 1.718309*^6, 
  1.324127*^6, 5.28, 4.32, 0.91, 2236., "", 5.92072204*^8, "", "", "", "", 
  "", "", "", "", "", "", "", "", "", ""}, {"OWID_NAM", "", "North America", 
  "2021-01-31", 3.0079273*^7, 128196., 174415.857, 651134., 2505., 4708.143, 
  50803.386, 216.521, 294.585, 1099.754, 4.231, 7.952, "", "", "", "", "", 
  "", "", "", "", "", "", "", "", "", "", "", "", "", 3.2818236*^7, 
  2.6739927*^7, 5.813295*^6, 1.553434*^6, 1.354966*^6, 5.54, 4.52, 0.98, 
  2289., "", 5.92072204*^8, "", "", "", "", "", "", "", "", "", "", "", "", 
  "", ""}, {"OWID_NAM", "", "North America", "2021-02-01", 3.0228898*^7, 
  149625., 171249.857, 653998., 2864., 4704.286, 51056.101, 252.714, 289.238, 
  1104.592, 4.837, 7.945, "", "", "", "", "", "", "", "", "", "", "", "", "", 
  "", "", "", "", "", 3.3948827*^7, 2.7577968*^7, 6.099457*^6, 1.130591*^6, 
  1.381696*^6, 5.73, 4.66, 1.03, 2334., "", 5.92072204*^8, "", "", "", "", 
  "", "", "", "", "", "", "", "", "", ""}, {"OWID_NAM", "", "North America", 
  "2021-02-02", 3.0357581*^7, 128683., 164538., 658078., 4080., 4426.286, 
  51273.444, 217.343, 277.902, 1111.483, 6.891, 7.476, "", "", "", "", "", 
  "", "", "", "", "", "", "", "", "", "", "", "", "", 3.4523796*^7, 
  2.8005099*^7, 6.243465*^6, 574969., 1.343353*^6, 5.83, 4.73, 1.05, 2269., 
  "", 5.92072204*^8, "", "", "", "", "", "", "", "", "", "", "", "", "", ""}, 
 {"OWID_NAM", "", "North America", "2021-02-03", 3.050193*^7, 144349., 
  158982.429, 663950., 5872., 4434., 51517.247, 243.803, 268.519, 1121.4, 
  9.918, 7.489, "", "", "", "", "", "", "", "", "", "", "", "", "", "", "", 
  "", "", "", 3.5643867*^7, 2.8724436*^7, 6.633064*^6, 1.120071*^6, 
  1.340239*^6, 6.02, 4.85, 1.12, 2264., "", 5.92072204*^8, "", "", "", "", 
  "", "", "", "", "", "", "", "", "", ""}, {"OWID_NAM", "", "North America", 
  "2021-02-04", 3.0636384*^7, 134454., 149797.714, 667950., 4000., 4171.143, 
  51744.338, 227.091, 253.006, 1128.156, 6.756, 7.045, "", "", "", "", "", 
  "", "", "", "", "", "", "", "", "", "", "", "", "", 3.7007482*^7, 
  2.9490755*^7, 7.144264*^6, 1.363615*^6, 1.311081*^6, 6.25, 4.98, 1.21, 
  2214., "", 5.92072204*^8, "", "", "", "", "", "", "", "", "", "", "", "", 
  "", ""}, {"OWID_NAM", "", "North America", "2021-02-05", 3.0807602*^7, 
  171218., 146412., 674953., 7003., 4408., 52033.522, 289.184, 247.287, 
  1139.984, 11.828, 7.445, "", "", "", "", "", "", "", "", "", "", "", "", 
  "", "", "", "", "", "", 3.865106*^7, 3.0506561*^7, 7.738648*^6, 
  1.643578*^6, 1.300652*^6, 6.53, 5.15, 1.31, 2197., "", 5.92072204*^8, "", 
  "", "", "", "", "", "", "", "", "", "", "", "", ""}, 
 {"OWID_NAM", "", "North America", "2021-02-06", 3.093402*^7, 126418., 
  140420.429, 679310., 4357., 4383., 52247.04, 213.518, 237.168, 1147.343, 
  7.359, 7.403, "", "", "", "", "", "", "", "", "", "", "", "", "", "", "", 
  "", "", "", 4.0905361*^7, 3.1859648*^7, 8.575893*^6, 2.254301*^6, 
  1.377223*^6, 6.91, 5.38, 1.45, 2326., "", 5.92072204*^8, "", "", "", "", 
  "", "", "", "", "", "", "", "", "", ""}, {"OWID_NAM", "", "North America", 
  "2021-02-07", 3.103721*^7, 103190., 136848.143, 681335., 2025., 4314.429, 
  52421.326, 174.286, 231.134, 1150.763, 3.42, 7.287, "", "", "", "", "", "", 
  "", "", "", "", "", "", "", "", "", "", "", "", 4.309458*^7, 3.3193697*^7, 
  9.416231*^6, 2.189219*^6, 1.468049*^6, 7.28, 5.61, 1.59, 2480., "", 
  5.92072204*^8, "", "", "", "", "", "", "", "", "", "", "", "", "", ""}, 
 {"OWID_NAM", "", "North America", "2021-02-08", 3.1140288*^7, 103078., 
  130198.571, 683687., 2352., 4241.286, 52595.423, 174.097, 219.903, 
  1154.736, 3.972, 7.163, "", "", "", "", "", "", "", "", "", "", "", "", "", 
  "", "", "", "", "", 4.4344424*^7, 3.3973372*^7, 9.818029*^6, 1.249844*^6, 
  1.485085*^6, 7.49, 5.74, 1.66, 2508., "", 5.92072204*^8, "", "", "", "", 
  "", "", "", "", "", "", "", "", "", ""}, {"OWID_NAM", "", "North America", 
  "2021-02-09", 3.125368*^7, 113392., 128014.143, 688696., 5009., 4374., 
  52786.94, 191.517, 216.214, 1163.196, 8.46, 7.388, "", "", "", "", "", "", 
  "", "", "", "", "", "", "", "", "", "", "", "", 4.5162639*^7, 3.4511874*^7, 
  1.015865*^7, 818215., 1.519835*^6, 7.63, 5.83, 1.72, 2567., "", 
  5.92072204*^8, "", "", "", "", "", "", "", "", "", "", "", "", "", ""}, 
 {"OWID_NAM", "", "North America", "2021-02-10", 3.1368751*^7, 115071., 
  123831.571, 693531., 4835., 4225.857, 52981.293, 194.353, 209.149, 
  1171.362, 8.166, 7.137, "", "", "", "", "", "", "", "", "", "", "", "", "", 
  "", "", "", "", "", 4.6763543*^7, 3.543967*^7, 1.0813234*^7, 1.600904*^6, 
  1.588525*^6, 7.9, 5.99, 1.83, 2683., "", 5.92072204*^8, "", "", "", "", "", 
  "", "", "", "", "", "", "", "", ""}, {"OWID_NAM", "", "North America", 
  "2021-02-11", 3.149432*^7, 125569., 122562.286, 698438., 4907., 4355.429, 
  53193.377, 212.084, 207.006, 1179.65, 8.288, 7.356, "", "", "", "", "", "", 
  "", "", "", "", "", "", "", "", "", "", "", "", 4.8416995*^7, 3.6392553*^7, 
  1.1553351*^7, 1.653452*^6, 1.62993*^6, 8.18, 6.15, 1.95, 2753., "", 
  5.92072204*^8, "", "", "", "", "", "", "", "", "", "", "", "", "", ""}, 
 {"OWID_NAM", "", "North America", "2021-02-12", 3.1612383*^7, 118063., 
  114968.714, 702864., 4426., 3987.286, 53392.783, 199.406, 194.18, 1187.125, 
  7.475, 6.734, "", "", "", "", "", "", "", "", "", "", "", "", "", "", "", 
  "", "", "", 5.0474445*^7, 3.7516128*^7, 1.2474877*^7, 2.05745*^6, 
  1.689055*^6, 8.53, 6.34, 2.11, 2853., "", 5.92072204*^8, "", "", "", "", 
  "", "", "", "", "", "", "", "", "", ""}, {"OWID_NAM", "", "North America", 
  "2021-02-13", 3.1718117*^7, 105734., 112013.857, 706451., 3587., 3877.286, 
  53571.366, 178.583, 189.19, 1193.184, 6.058, 6.549, "", "", "", "", "", "", 
  "", "", "", "", "", "", "", "", "", "", "", "", 5.274066*^7, 3.8751339*^7, 
  1.3492164*^7, 2.266215*^6, 1.690757*^6, 8.91, 6.55, 2.28, 2856., "", 
  5.92072204*^8, "", "", "", "", "", "", "", "", "", "", "", "", "", ""}, 
 {"OWID_NAM", "", "North America", "2021-02-14", 3.1792878*^7, 74761., 
  107952.571, 708156., 1705., 3831.571, 53697.637, 126.27, 182.33, 1196.064, 
  2.88, 6.471, "", "", "", "", "", "", "", "", "", "", "", "", "", "", "", 
  "", "", "", 5.5002377*^7, 3.999247*^7, 1.4501694*^7, 2.261717*^6, 
  1.701114*^6, 9.29, 6.75, 2.45, 2873., "", 5.92072204*^8, "", "", "", "", 
  "", "", "", "", "", "", "", "", "", ""}, {"OWID_NAM", "", "North America", 
  "2021-02-15", 3.185654*^7, 63662., 102321.714, 709708., 1552., 3717.286, 
  53805.161, 107.524, 172.82, 1198.685, 2.621, 6.278, "", "", "", "", "", "", 
  "", "", "", "", "", "", "", "", "", "", "", "", 5.5065087*^7, 4.0029575*^7, 
  1.4524144*^7, 62710., 1.531523*^6, 9.3, 6.76, 2.45, 2587., "", 
  5.92072204*^8, "", "", "", "", "", "", "", "", "", "", "", "", "", ""}, 
 {"OWID_NAM", "", "North America", "2021-02-16", 3.1936812*^7, 80272., 
  97590.286, 712965., 3257., 3467., 53940.739, 135.578, 164.828, 1204.186, 
  5.501, 5.856, "", "", "", "", "", "", "", "", "", "", "", "", "", "", "", 
  "", "", "", 5.7595677*^7, 4.158465*^7, 1.5479926*^7, 2.53059*^6, 
  1.776148*^6, 9.73, 7.02, 2.61, 3000., "", 5.92072204*^8, "", "", "", "", 
  "", "", "", "", "", "", "", "", "", ""}, {"OWID_NAM", "", "North America", 
  "2021-02-17", 3.2023223*^7, 86411., 93496., 716578., 3613., 3292.429, 
  54086.685, 145.947, 157.913, 1210.288, 6.102, 5.561, "", "", "", "", "", 
  "", "", "", "", "", "", "", "", "", "", "", "", "", 5.8824984*^7, 
  4.232026*^7, 1.596572*^7, 1.229307*^6, 1.723063*^6, 9.94, 7.15, 2.7, 2910., 
  "", 5.92072204*^8, "", "", "", "", "", "", "", "", "", "", "", "", "", ""}, 
 {"OWID_NAM", "", "North America", "2021-02-18", 3.2110904*^7, 87681., 
  88083.429, 720338., 3760., 3128.571, 54234.777, 148.092, 148.771, 1216.639, 
  6.351, 5.284, "", "", "", "", "", "", "", "", "", "", "", "", "", "", "", 
  "", "", "", 6.0592163*^7, 4.3102687*^7, 1.6678478*^7, 1.767179*^6, 
  1.73931*^6, 10.23, 7.28, 2.82, 2938., "", 5.92072204*^8, "", "", "", "", 
  "", "", "", "", "", "", "", "", "", ""}, {"OWID_NAM", "", "North America", 
  "2021-02-19", 3.220606*^7, 95156., 84811., 723996., 3658., 3018.857, 
  54395.494, 160.717, 143.244, 1222.817, 6.178, 5.099, "", "", "", "", "", 
  "", "", "", "", "", "", "", "", "", "", "", "", "", 6.2761795*^7, 
  4.4297077*^7, 1.7899472*^7, 2.169632*^6, 1.755336*^6, 10.6, 7.48, 3.02, 
  2965., "", 5.92072204*^8, "", "", "", "", "", "", "", "", "", "", "", "", 
  "", ""}, {"OWID_NAM", "", "North America", "2021-02-20", 3.2292648*^7, 
  86588., 82075.857, 726780., 2784., 2904.143, 54541.74, 146.246, 138.625, 
  1227.519, 4.702, 4.905, "", "", "", "", "", "", "", "", "", "", "", "", "", 
  "", "", "", "", "", 6.4607997*^7, 4.5227027*^7, 1.880001*^7, 1.846202*^6, 
  1.695334*^6, 10.91, 7.64, 3.18, 2863., "", 5.92072204*^8, "", "", "", "", 
  "", "", "", "", "", "", "", "", "", ""}, {"OWID_NAM", "", "North America", 
  "2021-02-21", 3.2359572*^7, 66924., 80956.286, 728469., 1689., 2901.857, 
  54654.773, 113.034, 136.734, 1230.372, 2.853, 4.901, "", "", "", "", "", 
  "", "", "", "", "", "", "", "", "", "", "", "", "", 6.6488579*^7, 
  4.6104157*^7, 1.9790477*^7, 1.880582*^6, 1.640886*^6, 11.23, 7.79, 3.34, 
  2771., "", 5.92072204*^8, "", "", "", "", "", "", "", "", "", "", "", "", 
  "", ""}, {"OWID_NAM", "", "North America", "2021-02-22", 3.2425678*^7, 
  66106., 81305.429, 730379., 1910., 2953., 54766.425, 111.652, 137.324, 
  1233.598, 3.226, 4.988, "", "", "", "", "", "", "", "", "", "", "", "", "", 
  "", "", "", "", "", 6.7711856*^7, 4.671347*^7, 2.0403958*^7, 1.223277*^6, 
  1.806681*^6, 11.44, 7.89, 3.45, 3051., "", 5.92072204*^8, "", "", "", "", 
  "", "", "", "", "", "", "", "", "", ""}, {"OWID_NAM", "", "North America", 
  "2021-02-23", 3.251418*^7, 88502., 82481.143, 734039., 3660., 3010.571, 
  54915.903, 149.478, 139.309, 1239.78, 6.182, 5.085, "", "", "", "", "", "", 
  "", "", "", "", "", "", "", "", "", "", "", "", 6.8694945*^7, 4.7222175*^7, 
  2.0874635*^7, 983089., 1.58561*^6, 11.6, 7.98, 3.53, 2678., "", 
  5.92072204*^8, "", "", "", "", "", "", "", "", "", "", "", "", "", ""}, 
 {"OWID_NAM", "", "North America", "2021-02-24", 3.2605314*^7, 91134., 
  83155.857, 738368., 4329., 3112.857, 55069.827, 153.924, 140.449, 1247.091, 
  7.312, 5.258, "", "", "", "", "", "", "", "", "", "", "", "", "", "", "", 
  "", "", "", 7.0305087*^7, 4.8064454*^7, 2.1626523*^7, 1.610142*^6, 
  1.640015*^6, 11.87, 8.12, 3.65, 2770., "", 5.92072204*^8, "", "", "", "", 
  "", "", "", "", "", "", "", "", "", ""}, {"OWID_NAM", "", "North America", 
  "2021-02-25", 3.2698599*^7, 93285., 83956.429, 741828., 3460., 3070., 
  55227.384, 157.557, 141.801, 1252.935, 5.844, 5.185, "", "", "", "", "", 
  "", "", "", "", "", "", "", "", "", "", "", "", "", 7.2387298*^7, 
  4.9105862*^7, 2.2642623*^7, 2.082211*^6, 1.685019*^6, 12.23, 8.29, 3.82, 
  2846., "", 5.92072204*^8, "", "", "", "", "", "", "", "", "", "", "", "", 
  "", ""}, {"OWID_NAM", "", "North America", "2021-02-26", 3.2790885*^7, 
  92286., 83546.429, 744797., 2969., 2971.571, 55383.254, 155.87, 141.109, 
  1257.95, 5.015, 5.019, "", "", "", "", "", "", "", "", "", "", "", "", "", 
  "", "", "", "", "", 7.4842393*^7, 5.0441641*^7, 2.3750041*^7, 2.455095*^6, 
  1.7258*^6, 12.64, 8.52, 4.01, 2915., "", 5.92072204*^8, "", "", "", "", "", 
  "", "", "", "", "", "", "", "", ""}, {"OWID_NAM", "", "North America", 
  "2021-02-27", 3.2869693*^7, 78808., 82435., 747233., 2436., 2921.857, 
  55516.359, 133.105, 139.231, 1262.064, 4.114, 4.935, "", "", "", "", "", 
  "", "", "", "", "", "", "", "", "", "", "", "", "", 7.7386002*^7, 
  5.1871315*^7, 2.4848465*^7, 2.543609*^6, 1.825429*^6, 13.07, 8.76, 4.2, 
  3083., "", 5.92072204*^8, "", "", "", "", "", "", "", "", "", "", "", "", 
  "", ""}, {"OWID_NAM", "", "North America", "2021-02-28", 3.2929404*^7, 
  59711., 81404.571, 748881., 1648., 2916., 55617.21, 100.851, 137.491, 
  1264.847, 2.783, 4.925, "", "", "", "", "", "", "", "", "", "", "", "", "", 
  "", "", "", "", "", 7.994333*^7, 5.3330173*^7, 2.5935049*^7, 2.557328*^6, 
  1.922107*^6, 13.5, 9.01, 4.38, 3246., "", 5.92072204*^8, "", "", "", "", 
  "", "", "", "", "", "", "", "", "", ""}, {"OWID_NAM", "", "North America", 
  "2021-03-01", 3.2997465*^7, 68061., 81683.857, 750942., 2061., 2937.571, 
  55732.164, 114.954, 137.963, 1268.328, 3.481, 4.962, "", "", "", "", "", 
  "", "", "", "", "", "", "", "", "", "", "", "", "", 8.1830684*^7, 
  5.4495243*^7, 2.6639969*^7, 1.887354*^6, 2.016975*^6, 13.82, 9.2, 4.5, 
  3407., "", 5.92072204*^8, "", "", "", "", "", "", "", "", "", "", "", "", 
  "", ""}, {"OWID_NAM", "", "North America", "2021-03-02", 3.3069795*^7, 
  72330., 79373.571, 754031., 3089., 2856., 55854.328, 122.164, 134.061, 
  1273.546, 5.217, 4.824, "", "", "", "", "", "", "", "", "", "", "", "", "", 
  "", "", "", "", "", 8.3749892*^7, 5.5692063*^7, 2.734891*^7, 1.919208*^6, 
  2.150707*^6, 14.15, 9.41, 4.62, 3633., "", 5.92072204*^8, "", "", "", "", 
  "", "", "", "", "", "", "", "", "", ""}, {"OWID_NAM", "", "North America", 
  "2021-03-03", 3.3151922*^7, 82127., 78086.857, 757532., 3501., 2737.714, 
  55993.039, 138.711, 131.887, 1279.459, 5.913, 4.624, "", "", "", "", "", 
  "", "", "", "", "", "", "", "", "", "", "", "", "", 8.5851492*^7, 
  5.695582*^7, 2.8171474*^7, 2.1016*^6, 2.220915*^6, 14.5, 9.62, 4.76, 3751., 
  "", 5.92072204*^8, "", "", "", "", "", "", "", "", "", "", "", "", "", ""}, 
 {"OWID_NAM", "", "North America", "2021-03-04", 3.3234541*^7, 82619., 
  76563.143, 760411., 2879., 2654.714, 56132.581, 139.542, 129.314, 1284.321, 
  4.863, 4.484, "", "", "", "", "", "", "", "", "", "", "", "", "", "", "", 
  "", "", "", 8.8088831*^7, 5.8293965*^7, 2.9014106*^7, 2.237339*^6, 
  2.243076*^6, 14.88, 9.85, 4.9, 3789., "", 5.92072204*^8, "", "", "", "", 
  "", "", "", "", "", "", "", "", "", ""}, {"OWID_NAM", "", "North America", 
  "2021-03-05", 3.3314405*^7, 79864., 74788.571, 763003., 2592., 2600.857, 
  56267.47, 134.889, 126.317, 1288.699, 4.378, 4.393, "", "", "", "", "", "", 
  "", "", "", "", "", "", "", "", "", "", "", "", 9.0807132*^7, 6.0112221*^7, 
  2.9942148*^7, 2.718301*^6, 2.280677*^6, 15.34, 10.15, 5.06, 3852., "", 
  5.92072204*^8, "", "", "", "", "", "", "", "", "", "", "", "", "", ""}, 
 {"OWID_NAM", "", "North America", "2021-03-06", 3.3385858*^7, 71453., 
  73737.857, 765369., 2366., 2590.857, 56388.153, 120.683, 124.542, 1292.695, 
  3.996, 4.376, "", "", "", "", "", "", "", "", "", "", "", "", "", "", "", 
  "", "", "", 9.3919679*^7, 6.2131449*^7, 3.1019666*^7, 3.112547*^6, 
  2.361954*^6, 15.86, 10.49, 5.24, 3989., "", 5.92072204*^8, "", "", "", "", 
  "", "", "", "", "", "", "", "", "", ""}, {"OWID_NAM", "", "North America", 
  "2021-03-07", 3.3436023*^7, 50165., 72374.143, 766404., 1035., 2503.286, 
  56472.881, 84.728, 122.239, 1294.443, 1.748, 4.228, "", "", "", "", "", "", 
  "", "", "", "", "", "", "", "", "", "", "", "", 9.6458105*^7, 6.3714188*^7, 
  3.193189*^7, 2.538426*^6, 2.359254*^6, 16.29, 10.76, 5.39, 3985., "", 
  5.92072204*^8, "", "", "", "", "", "", "", "", "", "", "", "", "", ""}, 
 {"OWID_NAM", "", "North America", "2021-03-08", 3.3490193*^7, 54170., 
  70389.714, 767564., 1160., 2374.571, 56564.373, 91.492, 118.887, 1296.403, 
  1.959, 4.011, "", "", "", "", "", "", "", "", "", "", "", "", "", "", "", 
  "", "", "", 9.8379818*^7, 6.5044317*^7, 3.2750353*^7, 1.921713*^6, 
  2.364162*^6, 16.62, 10.99, 5.53, 3993., "", 5.92072204*^8, "", "", "", "", 
  "", "", "", "", "", "", "", "", "", ""}, {"OWID_NAM", "", "North America", 
  "2021-03-09", 3.3563132*^7, 72939., 70476.714, 770357., 2793., 2332.286, 
  56687.566, 123.193, 119.034, 1301.12, 4.717, 3.939, "", "", "", "", "", "", 
  "", "", "", "", "", "", "", "", "", "", "", "", 1.00387729*^8, 
  6.6527885*^7, 3.3364267*^7, 2.007911*^6, 2.376834*^6, 16.96, 11.24, 5.64, 
  4014., "", 5.92072204*^8, "", "", "", "", "", "", "", "", "", "", "", "", 
  "", ""}, {"OWID_NAM", "", "North America", "2021-03-10", 3.3635276*^7, 
  72144., 69050.571, 772729., 2372., 2171., 56809.416, 121.85, 116.625, 
  1305.126, 4.006, 3.667, "", "", "", "", "", "", "", "", "", "", "", "", "", 
  "", "", "", "", "", 1.02965173*^8, 6.8432881*^7, 3.4172746*^7, 2.577444*^6, 
  2.444812*^6, 17.39, 11.56, 5.77, 4129., "", 5.92072204*^8, "", "", "", "", 
  "", "", "", "", "", "", "", "", "", ""}, {"OWID_NAM", "", "North America", 
  "2021-03-11", 3.3711948*^7, 76672., 68201., 775051., 2322., 2091.429, 
  56938.913, 129.498, 115.19, 1309.048, 3.922, 3.532, "", "", "", "", "", "", 
  "", "", "", "", "", "", "", "", "", "", "", "", 1.05946153*^8, 
  7.0235614*^7, 3.513588*^7, 2.98098*^6, 2.551046*^6, 17.89, 11.86, 5.93, 
  4309., "", 5.92072204*^8, "", "", "", "", "", "", "", "", "", "", "", "", 
  "", ""}, {"OWID_NAM", "", "North America", "2021-03-12", 3.3789098*^7, 
  77150., 67813.286, 777426., 2375., 2060.429, 57069.219, 130.305, 114.535, 
  1313.059, 4.011, 3.48, "", "", "", "", "", "", "", "", "", "", "", "", "", 
  "", "", "", "", "", 1.09255451*^8, 7.2817557*^7, 3.6281786*^7, 3.309298*^6, 
  2.635474*^6, 18.45, 12.3, 6.13, 4451., "", 5.92072204*^8, "", "", "", "", 
  "", "", "", "", "", "", "", "", "", ""}, {"OWID_NAM", "", "North America", 
  "2021-03-13", 3.3854559*^7, 65461., 66957.286, 779142., 1716., 1967.571, 
  57179.781, 110.563, 113.09, 1315.958, 2.898, 3.323, "", "", "", "", "", "", 
  "", "", "", "", "", "", "", "", "", "", "", "", 1.14147224*^8, 
  7.6049469*^7, 3.8214475*^7, 4.891773*^6, 2.889649*^6, 19.28, 12.84, 6.45, 
  4881., "", 5.92072204*^8, "", "", "", "", "", "", "", "", "", "", "", "", 
  "", ""}, {"OWID_NAM", "", "North America", "2021-03-14", 3.3901039*^7, 
  46480., 66430.857, 780003., 861., 1942.714, 57258.285, 78.504, 112.201, 
  1317.412, 1.454, 3.281, "", "", "", "", "", "", "", "", "", "", "", "", "", 
  "", "", "", "", "", 1.15752942*^8, 7.7201444*^7, 3.8745976*^7, 1.605718*^6, 
  2.756405*^6, 19.55, 13.04, 6.54, 4656., "", 5.92072204*^8, "", "", "", "", 
  "", "", "", "", "", "", "", "", "", ""}, {"OWID_NAM", "", "North America", 
  "2021-03-15", 3.3965968*^7, 64929., 67967.857, 781094., 1091., 1932.857, 
  57367.949, 109.664, 114.797, 1319.255, 1.843, 3.265, "", "", "", "", "", 
  "", "", "", "", "", "", "", "", "", "", "", "", "", 1.18077395*^8, 
  7.8763515*^7, 3.963317*^7, 2.324453*^6, 2.81394*^6, 19.94, 13.3, 6.69, 
  4753., "", 5.92072204*^8, "", "", "", "", "", "", "", "", "", "", "", "", 
  "", ""}, {"OWID_NAM", "", "North America", "2021-03-16", 3.4029637*^7, 
  63669., 66643.571, 782558., 1464., 1743., 57475.485, 107.536, 112.56, 
  1321.727, 2.473, 2.944, "", "", "", "", "", "", "", "", "", "", "", "", "", 
  "", "", "", "", "", 1.2000758*^8, 7.9987194*^7, 4.0345618*^7, 1.930185*^6, 
  2.802836*^6, 20.27, 13.51, 6.81, 4734., "", 5.92072204*^8, "", "", "", "", 
  "", "", "", "", "", "", "", "", "", ""}, {"OWID_NAM", "", "North America", 
  "2021-03-17", 3.4103281*^7, 73644., 66857.857, 784695., 2137., 1709.429, 
  57599.868, 124.383, 112.922, 1325.337, 3.609, 2.887, "", "", "", "", "", 
  "", "", "", "", "", "", "", "", "", "", "", "", "", 1.2270396*^8, 
  8.2022023*^7, 4.1314765*^7, 2.69638*^6, 2.819827*^6, 20.72, 13.85, 6.98, 
  4763., "", 5.92072204*^8, "", "", "", "", "", "", "", "", "", "", "", "", 
  "", ""}, {"OWID_NAM", "", "North America", "2021-03-18", 3.4178086*^7, 
  74805., 66591.143, 787148., 2453., 1728.143, 57726.213, 126.344, 112.471, 
  1329.48, 4.143, 2.919, "", "", "", "", "", "", "", "", "", "", "", "", "", 
  "", "", "", "", "", 1.25832651*^8, 8.4212221*^7, 4.2378875*^7, 3.128691*^6, 
  2.840928*^6, 21.25, 14.22, 7.16, 4798., "", 5.92072204*^8, "", "", "", "", 
  "", "", "", "", "", "", "", "", "", ""}, {"OWID_NAM", "", "North America", 
  "2021-03-19", 3.4255431*^7, 77345., 66619., 789027., 1879., 1657.286, 
  57856.847, 130.634, 112.518, 1332.653, 3.174, 2.799, "", "", "", "", "", 
  "", "", "", "", "", "", "", "", "", "", "", "", "", 1.28844154*^8, 
  8.6128633*^7, 4.3338437*^7, 3.011503*^6, 2.798386*^6, 21.76, 14.55, 7.32, 
  4726., "", 5.92072204*^8, "", "", "", "", "", "", "", "", "", "", "", "", 
  "", ""}, {"OWID_NAM", "", "North America", "2021-03-20", 3.4324254*^7, 
  68823., 67099.286, 790470., 1443., 1618.286, 57973.088, 116.241, 113.33, 
  1335.091, 2.437, 2.733, "", "", "", "", "", "", "", "", "", "", "", "", "", 
  "", "", "", "", "", 1.32380824*^8, 8.8860539*^7, 4.4494104*^7, 3.53667*^6, 
  2.6048*^6, 22.36, 15.01, 7.51, 4399., "", 5.92072204*^8, "", "", "", "", 
  "", "", "", "", "", "", "", "", "", ""}, {"OWID_NAM", "", "North America", 
  "2021-03-21", 3.4366563*^7, 42309., 66503.429, 791189., 719., 1598., 
  58044.547, 71.459, 112.323, 1336.305, 1.214, 2.699, "", "", "", "", "", "", 
  "", "", "", "", "", "", "", "", "", "", "", "", 1.35681308*^8, 
  9.1146471*^7, 4.5623357*^7, 3.300484*^6, 2.846909*^6, 22.92, 15.39, 7.71, 
  4808., "", 5.92072204*^8, "", "", "", "", "", "", "", "", "", "", "", "", 
  "", ""}, {"OWID_NAM", "", "North America", "2021-03-22", 3.4427477*^7, 
  60914., 65929.857, 792210., 1021., 1588., 58147.43, 102.883, 111.354, 
  1338.029, 1.724, 2.682, "", "", "", "", "", "", "", "", "", "", "", "", "", 
  "", "", "", "", "", 1.38101152*^8, 9.2822953*^7, 4.646476*^7, 2.419844*^6, 
  2.860537*^6, 23.33, 15.68, 7.85, 4831., "", 5.92072204*^8, "", "", "", "", 
  "", "", "", "", "", "", "", "", "", ""}, {"OWID_NAM", "", "North America", 
  "2021-03-23", 3.4496048*^7, 68571., 66630.143, 794001., 1791., 1634.714, 
  58263.245, 115.815, 112.537, 1341.054, 3.025, 2.761, "", "", "", "", "", 
  "", "", "", "", "", "", "", "", "", "", "", "", "", 1.40209776*^8, 
  9.423284*^7, 4.7091691*^7, 2.108624*^6, 2.886028*^6, 23.68, 15.92, 7.95, 
  4874., "", 5.92072204*^8, "", "", "", "", "", "", "", "", "", "", "", "", 
  "", ""}, {"OWID_NAM", "", "North America", "2021-03-24", 3.4596802*^7, 
  100754., 70503., 796174., 2173., 1639.857, 58433.417, 170.172, 119.078, 
  1344.725, 3.67, 2.77, "", "", "", "", "", "", "", "", "", "", "", "", "", 
  "", "", "", "", "", 1.42873856*^8, 9.6259278*^7, 4.7991341*^7, 2.66408*^6, 
  2.881414*^6, 24.13, 16.26, 8.11, 4867., "", 5.92072204*^8, "", "", "", "", 
  "", "", "", "", "", "", "", "", "", ""}, {"OWID_NAM", "", "North America", 
  "2021-03-25", 3.4679277*^7, 82475., 71598.714, 798256., 2082., 1586.857, 
  58572.716, 139.299, 120.929, 1348.241, 3.516, 2.68, "", "", "", "", "", "", 
  "", "", "", "", "", "", "", "", "", "", "", "", 1.46087794*^8, 9.845004*^7, 
  4.9108848*^7, 3.213938*^6, 2.893592*^6, 24.67, 16.63, 8.29, 4887., "", 
  5.92072204*^8, "", "", "", "", "", "", "", "", "", "", "", "", "", ""}, 
 {"OWID_NAM", "", "North America", "2021-03-26", 3.4772676*^7, 93399., 
  73892.143, 800179., 1923., 1593.143, 58730.465, 157.749, 124.803, 1351.489, 
  3.248, 2.691, "", "", "", "", "", "", "", "", "", "", "", "", "", "", "", 
  "", "", "", 1.49947822*^8, 1.01102688*^8, 5.0427778*^7, 3.860028*^6, 
  3.01481*^6, 25.33, 17.08, 8.52, 5092., "", 5.92072204*^8, "", "", "", "", 
  "", "", "", "", "", "", "", "", "", ""}, {"OWID_NAM", "", "North America", 
  "2021-03-27", 3.4848614*^7, 75938., 74908.571, 801615., 1436., 1592.143, 
  58858.723, 128.258, 126.519, 1353.914, 2.425, 2.689, "", "", "", "", "", 
  "", "", "", "", "", "", "", "", "", "", "", "", "", 1.53864474*^8, 
  1.03650011*^8, 5.1896161*^7, 3.916652*^6, 3.069093*^6, 25.99, 17.51, 8.77, 
  5184., "", 5.92072204*^8, "", "", "", "", "", "", "", "", "", "", "", "", 
  "", ""}, {"OWID_NAM", "", "North America", "2021-03-28", 3.4900771*^7, 
  52157., 76315.429, 802387., 772., 1599.714, 58946.816, 88.092, 128.895, 
  1355.218, 1.304, 2.702, "", "", "", "", "", "", "", "", "", "", "", "", "", 
  "", "", "", "", "", 1.57453648*^8, 1.05748213*^8, 5.3352258*^7, 
  3.589174*^6, 3.110334*^6, 26.59, 17.86, 9.01, 5253., "", 5.92072204*^8, "", 
  "", "", "", "", "", "", "", "", "", "", "", "", ""}, 
 {"OWID_NAM", "", "North America", "2021-03-29", 3.4979967*^7, 79196., 
  78927.143, 803387., 1000., 1596.714, 59080.576, 133.761, 133.307, 1356.907, 
  1.689, 2.697, "", "", "", "", "", "", "", "", "", "", "", "", "", "", "", 
  "", "", "", 1.60272257*^8, 1.07629335*^8, 5.4458837*^7, 2.818609*^6, 
  3.167301*^6, 27.07, 18.18, 9.2, 5350., "", 5.92072204*^8, "", "", "", "", 
  "", "", "", "", "", "", "", "", "", ""}, {"OWID_NAM", "", "North America", 
  "2021-03-30", 3.5055062*^7, 75095., 79859.143, 805176., 1789., 1596.429, 
  59207.41, 126.834, 134.881, 1359.929, 3.022, 2.696, "", "", "", "", "", "", 
  "", "", "", "", "", "", "", "", "", "", "", "", 1.62736145*^8, 
  1.08882398*^8, 5.5330711*^7, 2.463888*^6, 3.218053*^6, 27.49, 18.39, 9.35, 
  5435., "", 5.92072204*^8, "", "", "", "", "", "", "", "", "", "", "", "", 
  "", ""}, {"OWID_NAM", "", "North America", "2021-03-31", 3.513954*^7, 
  84478., 77534., 806964., 1788., 1541.429, 59350.092, 142.682, 130.954, 
  1362.949, 3.02, 2.603, "", "", "", "", "", "", "", "", "", "", "", "", "", 
  "", "", "", "", "", 1.66112068*^8, 1.11419889*^8, 5.6617112*^7, 
  3.375923*^6, 3.319745*^6, 28.06, 18.82, 9.56, 5607., "", 5.92072204*^8, "", 
  "", "", "", "", "", "", "", "", "", "", "", "", ""}, 
 {"OWID_NAM", "", "North America", "2021-04-01", 3.5233899*^7, 94359., 
  79231.714, 808587., 1623., 1475.857, 59509.463, 159.371, 133.821, 1365.69, 
  2.741, 2.493, "", "", "", "", "", "", "", "", "", "", "", "", "", "", "", 
  "", "", "", 1.69727352*^8, 1.13633366*^8, 5.8112503*^7, 3.615284*^6, 
  3.37708*^6, 28.67, 19.19, 9.82, 5704., "", 5.92072204*^8, "", "", "", "", 
  "", "", "", "", "", "", "", "", "", ""}, {"OWID_NAM", "", "North America", 
  "2021-04-02", 3.5313511*^7, 79612., 77262.143, 809792., 1205., 1373.286, 
  59643.926, 134.463, 130.494, 1367.725, 2.035, 2.319, "", "", "", "", "", 
  "", "", "", "", "", "", "", "", "", "", "", "", "", 1.74671219*^8, 
  1.167251*^8, 6.0124199*^7, 4.943867*^6, 3.531914*^6, 29.5, 19.71, 10.15, 
  5965., "", 5.92072204*^8, "", "", "", "", "", "", "", "", "", "", "", "", 
  "", ""}, {"OWID_NAM", "", "North America", "2021-04-03", 3.5388603*^7, 
  75092., 77141.286, 810759., 967., 1306.286, 59770.756, 126.829, 130.29, 
  1369.358, 1.633, 2.206, "", "", "", "", "", "", "", "", "", "", "", "", "", 
  "", "", "", "", "", 1.79308779*^8, 1.19659978*^8, 6.2026999*^7, 4.63756*^6, 
  3.634901*^6, 30.28, 20.21, 10.48, 6139., "", 5.92072204*^8, "", "", "", "", 
  "", "", "", "", "", "", "", "", "", ""}, {"OWID_NAM", "", "North America", 
  "2021-04-04", 3.5431266*^7, 42663., 75785., 811250., 491., 1266.143, 
  59842.813, 72.057, 128., 1370.188, 0.829, 2.138, "", "", "", "", "", "", 
  "", "", "", "", "", "", "", "", "", "", "", "", 1.82842094*^8, 
  1.21799187*^8, 6.3615617*^7, 3.533315*^6, 3.626921*^6, 30.88, 20.57, 10.74, 
  6126., "", 5.92072204*^8, "", "", "", "", "", "", "", "", "", "", "", "", 
  "", ""}, {"OWID_NAM", "", "North America", "2021-04-05", 3.5520871*^7, 
  89605., 77272., 812101., 851., 1244.857, 59994.154, 151.341, 130.511, 
  1371.625, 1.437, 2.103, "", "", "", "", "", "", "", "", "", "", "", "", "", 
  "", "", "", "", "", 1.85434051*^8, 1.23465835*^8, 6.4685607*^7, 
  2.591957*^6, 3.594542*^6, 31.32, 20.85, 10.93, 6071., "", 5.92072204*^8, 
  "", "", "", "", "", "", "", "", "", "", "", "", "", ""}, 
 {"OWID_NAM", "", "North America", "2021-04-06", 3.5604902*^7, 84031., 
  78548.571, 813681., 1580., 1215., 60136.081, 141.927, 132.667, 1374.294, 
  2.669, 2.052, "", "", "", "", "", "", "", "", "", "", "", "", "", "", "", 
  "", "", "", 1.87579311*^8, 1.24782458*^8, 6.5520681*^7, 2.14526*^6, 
  3.549024*^6, 31.68, 21.08, 11.07, 5994., "", 5.92072204*^8, "", "", "", "", 
  "", "", "", "", "", "", "", "", "", ""}, {"OWID_NAM", "", "North America", 
  "2021-04-07", 3.5696433*^7, 91531., 79556.143, 816990., 3309., 1432.286, 
  60290.675, 154.594, 134.369, 1379.882, 5.589, 2.419, "", "", "", "", "", 
  "", "", "", "", "", "", "", "", "", "", "", "", "", 1.91186436*^8, 
  1.27003959*^8, 6.7121582*^7, 3.607125*^6, 3.582053*^6, 32.29, 21.45, 11.34, 
  6050., "", 5.92072204*^8, "", "", "", "", "", "", "", "", "", "", "", "", 
  "", ""}, {"OWID_NAM", "", "North America", "2021-04-08", 3.579479*^7, 
  98357., 80127.286, 818669., 1679., 1440.286, 60456.799, 166.123, 135.334, 
  1382.718, 2.836, 2.433, "", "", "", "", "", "", "", "", "", "", "", "", "", 
  "", "", "", "", "", 1.95434677*^8, 1.29937608*^8, 6.9118999*^7, 
  4.248241*^6, 3.672475*^6, 33.01, 21.95, 11.67, 6203., "", 5.92072204*^8, 
  "", "", "", "", "", "", "", "", "", "", "", "", "", ""}, 
 {"OWID_NAM", "", "North America", "2021-04-09", 3.5898729*^7, 103939., 
  83602.571, 820599., 1930., 1543.857, 60632.35, 175.551, 141.203, 1385.978, 
  3.26, 2.608, "", "", "", "", "", "", "", "", "", "", "", "", "", "", "", 
  "", "", "", 2.00123394*^8, 1.3288305*^8, 7.1334515*^7, 4.688717*^6, 
  3.636025*^6, 33.8, 22.44, 12.05, 6141., "", 5.92072204*^8, "", "", "", "", 
  "", "", "", "", "", "", "", "", "", ""}, {"OWID_NAM", "", "North America", 
  "2021-04-10", 3.5983941*^7, 85212., 85048.286, 823595., 2996., 1833.714, 
  60776.271, 143.922, 143.645, 1391.038, 5.06, 3.097, "", "", "", "", "", "", 
  "", "", "", "", "", "", "", "", "", "", "", "", 2.05259444*^8, 
  1.35984623*^8, 7.3964893*^7, 5.13605*^6, 3.707238*^6, 34.67, 22.97, 12.49, 
  6261., "", 5.92072204*^8, "", "", "", "", "", "", "", "", "", "", "", "", 
  "", ""}, {"OWID_NAM", "", "North America", "2021-04-11", 3.6043759*^7, 
  59818., 87499., 824116., 521., 1838., 60877.303, 101.032, 147.784, 
  1391.918, 0.88, 3.104, "", "", "", "", "", "", "", "", "", "", "", "", "", 
  "", "", "", "", "", 2.09237446*^8, 1.38409968*^8, 7.5999523*^7, 
  3.978002*^6, 3.770765*^6, 35.34, 23.38, 12.84, 6369., "", 5.92072204*^8, 
  "", "", "", "", "", "", "", "", "", "", "", "", "", ""}, 
 {"OWID_NAM", "", "North America", "2021-04-12", 3.6128556*^7, 84797., 
  86812.143, 825086., 970., 1855., 61020.524, 143.221, 146.624, 1393.556, 
  1.638, 3.133, "", "", "", "", "", "", "", "", "", "", "", "", "", "", "", 
  "", "", "", 2.12693146*^8, 1.40600412*^8, 7.7639803*^7, 3.4557*^6, 
  3.894156*^6, 35.92, 23.75, 13.11, 6577., "", 5.92072204*^8, "", "", "", "", 
  "", "", "", "", "", "", "", "", "", ""}, {"OWID_NAM", "", "North America", 
  "2021-04-13", 3.6226553*^7, 97997., 88807.286, 826640., 1554., 1851.286, 
  61186.039, 165.515, 149.994, 1396.181, 2.625, 3.127, "", "", "", "", "", 
  "", "", "", "", "", "", "", "", "", "", "", "", "", 2.16427896*^8, 
  1.42960913*^8, 7.9333907*^7, 3.73475*^6, 4.121226*^6, 36.55, 24.15, 13.4, 
  6961., "", 5.92072204*^8, "", "", "", "", "", "", "", "", "", "", "", "", 
  "", ""}, {"OWID_NAM", "", "North America", "2021-04-14", 3.632152*^7, 
  94967., 89298.143, 828301., 1661., 1615.857, 61346.437, 160.398, 150.823, 
  1398.986, 2.805, 2.729, "", "", "", "", "", "", "", "", "", "", "", "", "", 
  "", "", "", "", "", 2.2047293*^8, 1.45316538*^8, 8.158373*^7, 4.045034*^6, 
  4.183785*^6, 37.24, 24.54, 13.78, 7066., "", 5.92072204*^8, "", "", "", "", 
  "", "", "", "", "", "", "", "", "", ""}, {"OWID_NAM", "", "North America", 
  "2021-04-15", 3.641628*^7, 94760., 88784.286, 829761., 1460., 1584.571, 
  61506.485, 160.048, 149.955, 1401.452, 2.466, 2.676, "", "", "", "", "", 
  "", "", "", "", "", "", "", "", "", "", "", "", "", 2.24909095*^8, 
  1.47854292*^8, 8.3758379*^7, 4.436165*^6, 4.210631*^6, 37.99, 24.97, 14.15, 
  7112., "", 5.92072204*^8, "", "", "", "", "", "", "", "", "", "", "", "", 
  "", ""}, {"OWID_NAM", "", "North America", "2021-04-16", 3.6516441*^7, 
  100161., 88244.571, 831252., 1491., 1521.857, 61675.655, 169.17, 149.044, 
  1403.971, 2.518, 2.57, "", "", "", "", "", "", "", "", "", "", "", "", "", 
  "", "", "", "", "", 2.29824185*^8, 1.50360033*^8, 8.6300992*^7, 4.91509*^6, 
  4.24297*^6, 38.82, 25.4, 14.58, 7166., "", 5.92072204*^8, "", "", "", "", 
  "", "", "", "", "", "", "", "", "", ""}, {"OWID_NAM", "", "North America", 
  "2021-04-17", 3.6585071*^7, 68630., 85875.714, 832606., 1354., 1287.286, 
  61791.57, 115.915, 145.043, 1406.258, 2.287, 2.174, "", "", "", "", "", "", 
  "", "", "", "", "", "", "", "", "", "", "", "", 2.3398368*^8, 
  1.52520103*^8, 8.8354208*^7, 4.159495*^6, 4.103462*^6, 39.52, 25.76, 14.92, 
  6931., "", 5.92072204*^8, "", "", "", "", "", "", "", "", "", "", "", "", 
  "", ""}, {"OWID_NAM", "", "North America", "2021-04-18", 3.664032*^7, 
  55249., 85223., 833153., 547., 1291., 61884.885, 93.315, 143.94, 1407.181, 
  0.924, 2.18, "", "", "", "", "", "", "", "", "", "", "", "", "", "", "", 
  "", "", "", 2.37851962*^8, 1.54530932*^8, 9.0234747*^7, 3.868282*^6, 
  4.087788*^6, 40.17, 26.1, 15.24, 6904., "", 5.92072204*^8, "", "", "", "", 
  "", "", "", "", "", "", "", "", "", ""}, {"OWID_NAM", "", "North America", 
  "2021-04-19", 3.6725424*^7, 85104., 85266.857, 833896., 743., 1258.571, 
  62028.624, 143.739, 144.014, 1408.436, 1.255, 2.126, "", "", "", "", "", 
  "", "", "", "", "", "", "", "", "", "", "", "", "", 2.40667069*^8, 
  1.5599208*^8, 9.1559928*^7, 2.815107*^6, 3.996275*^6, 40.65, 26.35, 15.46, 
  6750., "", 5.92072204*^8, "", "", "", "", "", "", "", "", "", "", "", "", 
  "", ""}, {"OWID_NAM", "", "North America", "2021-04-20", 3.6803804*^7, 
  78380., 82464.429, 835456., 1560., 1259.429, 62161.006, 132.383, 139.281, 
  1411.071, 2.635, 2.127, "", "", "", "", "", "", "", "", "", "", "", "", "", 
  "", "", "", "", "", 2.4324584*^8, 1.57344025*^8, 9.2838018*^7, 2.578771*^6, 
  3.831135*^6, 41.08, 26.58, 15.68, 6471., "", 5.92072204*^8, "", "", "", "", 
  "", "", "", "", "", "", "", "", "", ""}, {"OWID_NAM", "", "North America", 
  "2021-04-21", 3.6885077*^7, 81273., 80508.143, 837000., 1544., 1242.714, 
  62298.275, 137.269, 135.977, 1413.679, 2.608, 2.099, "", "", "", "", "", 
  "", "", "", "", "", "", "", "", "", "", "", "", "", 2.46616588*^8, 
  1.59013303*^8, 9.4689157*^7, 3.370748*^6, 3.734808*^6, 41.65, 26.86, 15.99, 
  6308., "", 5.92072204*^8, "", "", "", "", "", "", "", "", "", "", "", "", 
  "", ""}, {"OWID_NAM", "", "North America", "2021-04-22", 3.6973713*^7, 
  88636., 79633.286, 838660., 1660., 1271.286, 62447.98, 149.705, 134.499, 
  1416.483, 2.804, 2.147, "", "", "", "", "", "", "", "", "", "", "", "", "", 
  "", "", "", "", "", 2.50436466*^8, 1.61062839*^8, 9.6739529*^7, 
  3.819878*^6, 3.646767*^6, 42.3, 27.2, 16.34, 6159., "", 5.92072204*^8, "", 
  "", "", "", "", "", "", "", "", "", "", "", "", ""}, 
 {"OWID_NAM", "", "North America", "2021-04-23", 3.7055356*^7, 81643., 
  76987.857, 840027., 1367., 1253.571, 62585.873, 137.894, 130.031, 1418.791, 
  2.309, 2.117, "", "", "", "", "", "", "", "", "", "", "", "", "", "", "", 
  "", "", "", 2.54580329*^8, 1.63068479*^8, 9.8989615*^7, 4.143863*^6, 
  3.536592*^6, 43., 27.54, 16.72, 5973., "", 5.92072204*^8, "", "", "", "", 
  "", "", "", "", "", "", "", "", "", ""}, {"OWID_NAM", "", "North America", 
  "2021-04-24", 3.7125289*^7, 69933., 77174., 841226., 1199., 1231.429, 
  62703.989, 118.116, 130.346, 1420.817, 2.025, 2.08, "", "", "", "", "", "", 
  "", "", "", "", "", "", "", "", "", "", "", "", 2.58477142*^8, 
  1.64922502*^8, 1.01091793*^8, 3.896813*^6, 3.499066*^6, 43.66, 27.86, 
  17.07, 5910., "", 5.92072204*^8, "", "", "", "", "", "", "", "", "", "", 
  "", "", "", ""}, {"OWID_NAM", "", "North America", "2021-04-25", 
  3.7170451*^7, 45162., 75733., 841737., 511., 1226.286, 62780.267, 76.278, 
  127.912, 1421.68, 0.863, 2.071, "", "", "", "", "", "", "", "", "", "", "", 
  "", "", "", "", "", "", "", 2.62078779*^8, 1.66596861*^8, 1.03037583*^8, 
  3.601637*^6, 3.460974*^6, 44.26, 28.14, 17.4, 5846., "", 5.92072204*^8, "", 
  "", "", "", "", "", "", "", "", "", "", "", "", ""}, 
 {"OWID_NAM", "", "North America", "2021-04-26", 3.7232876*^7, 62425., 
  72493.143, 842528., 791., 1233.143, 62885.702, 105.435, 122.44, 1423.016, 
  1.336, 2.083, "", "", "", "", "", "", "", "", "", "", "", "", "", "", "", 
  "", "", "", 2.64868982*^8, 1.68065727*^8, 1.04394931*^8, 2.790203*^6, 
  3.457416*^6, 44.74, 28.39, 17.63, 5840., "", 5.92072204*^8, "", "", "", "", 
  "", "", "", "", "", "", "", "", "", ""}, {"OWID_NAM", "", "North America", 
  "2021-04-27", 3.729991*^7, 67034., 70872.286, 843780., 1252., 1189.143, 
  62998.921, 113.219, 119.702, 1425.13, 2.115, 2.008, "", "", "", "", "", "", 
  "", "", "", "", "", "", "", "", "", "", "", "", 2.66885781*^8, 
  1.69179905*^8, 1.05299824*^8, 2.016799*^6, 3.377134*^6, 45.08, 28.57, 
  17.78, 5704., "", 5.92072204*^8, "", "", "", "", "", "", "", "", "", "", 
  "", "", "", ""}, {"OWID_NAM", "", "North America", "2021-04-28", 
  3.7374336*^7, 74426., 69894.143, 845273., 1493., 1181.857, 63124.625, 
  125.704, 118.05, 1427.652, 2.522, 1.996, "", "", "", "", "", "", "", "", 
  "", "", "", "", "", "", "", "", "", "", 2.70156115*^8, 1.70579374*^8, 
  1.07300915*^8, 3.270334*^6, 3.36279*^6, 45.63, 28.81, 18.12, 5680., "", 
  5.92072204*^8, "", "", "", "", "", "", "", "", "", "", "", "", "", ""}, 
 {"OWID_NAM", "", "North America", "2021-04-29", 3.7455538*^7, 81202., 
  68832.143, 846846., 1573., 1169.429, 63261.774, 137.149, 116.256, 1430.309, 
  2.657, 1.975, "", "", "", "", "", "", "", "", "", "", "", "", "", "", "", 
  "", "", "", 2.73663126*^8, 1.72183726*^8, 1.09313364*^8, 3.507011*^6, 
  3.318094*^6, 46.22, 29.08, 18.46, 5604., "", 5.92072204*^8, "", "", "", "", 
  "", "", "", "", "", "", "", "", "", ""}, {"OWID_NAM", "", "North America", 
  "2021-04-30", 3.7533278*^7, 77740., 68274.571, 848210., 1364., 1169., 
  63393.076, 131.302, 115.315, 1432.612, 2.304, 1.974, "", "", "", "", "", 
  "", "", "", "", "", "", "", "", "", "", "", "", "", 2.77194022*^8, 
  1.73755495*^8, 1.11415126*^8, 3.530896*^6, 3.230528*^6, 46.82, 29.35, 
  18.82, 5456., "", 5.92072204*^8, "", "", "", "", "", "", "", "", "", "", 
  "", "", "", ""}, {"OWID_NAM", "", "North America", "2021-05-01", 
  3.7591818*^7, 58540., 66647., 849300., 1090., 1153.429, 63491.949, 98.873, 
  112.566, 1434.453, 1.841, 1.948, "", "", "", "", "", "", "", "", "", "", 
  "", "", "", "", "", "", "", "", 2.81008232*^8, 1.75412363*^8, 
  1.13686427*^8, 3.81421*^6, 3.218727*^6, 47.46, 29.63, 19.2, 5436., "", 
  5.92072204*^8, "", "", "", "", "", "", "", "", "", "", "", "", "", ""}, 
 {"OWID_NAM", "", "North America", "2021-05-02", 3.7630869*^7, 39051., 
  65774., 849793., 493., 1150.857, 63557.905, 65.956, 111.091, 1435.286, 
  0.833, 1.944, "", "", "", "", "", "", "", "", "", "", "", "", "", "", "", 
  "", "", "", 2.83480754*^8, 1.76443556*^8, 1.15195652*^8, 2.472522*^6, 
  3.057425*^6, 47.88, 29.8, 19.46, 5164., "", 5.92072204*^8, "", "", "", "", 
  "", "", "", "", "", "", "", "", "", ""}, {"OWID_NAM", "", "North America", 
  "2021-05-03", 3.7702791*^7, 71922., 67130.714, 850636., 843., 1158.286, 
  63679.38, 121.475, 113.383, 1436.71, 1.424, 1.956, "", "", "", "", "", "", 
  "", "", "", "", "", "", "", "", "", "", "", "", 2.85462819*^8, 
  1.7737945*^8, 1.16027156*^8, 1.982065*^6, 2.941977*^6, 48.21, 29.96, 19.6, 
  4969., "", 5.92072204*^8, "", "", "", "", "", "", "", "", "", "", "", "", 
  "", ""}, {"OWID_NAM", "", "North America", "2021-05-04", 3.7759255*^7, 
  56464., 65620.714, 852089., 1453., 1187., 63774.747, 95.367, 110.832, 
  1439.164, 2.454, 2.005, "", "", "", "", "", "", "", "", "", "", "", "", "", 
  "", "", "", "", "", 2.87363834*^8, 1.78343985*^8, 1.17350395*^8, 
  1.901015*^6, 2.925436*^6, 48.54, 30.12, 19.82, 4941., "", 5.92072204*^8, 
  "", "", "", "", "", "", "", "", "", "", "", "", "", ""}, 
 {"OWID_NAM", "", "North America", "2021-05-05", 3.7822364*^7, 63109., 
  64004., 853320., 1231., 1149.571, 63881.337, 106.59, 108.102, 1441.243, 
  2.079, 1.942, "", "", "", "", "", "", "", "", "", "", "", "", "", "", "", 
  "", "", "", 2.90201439*^8, 1.79744519*^8, 1.18960426*^8, 2.837605*^6, 
  2.863618*^6, 49.01, 30.36, 20.09, 4837., "", 5.92072204*^8, "", "", "", "", 
  "", "", "", "", "", "", "", "", "", ""}, {"OWID_NAM", "", "North America", 
  "2021-05-06", 3.7887761*^7, 65397., 61746.143, 854471., 1151., 1089.286, 
  63991.791, 110.454, 104.288, 1443.187, 1.944, 1.84, "", "", "", "", "", "", 
  "", "", "", "", "", "", "", "", "", "", "", "", 2.93703599*^8, 
  1.81472289*^8, 1.20906158*^8, 3.50216*^6, 2.862925*^6, 49.61, 30.65, 20.42, 
  4835., "", 5.92072204*^8, "", "", "", "", "", "", "", "", "", "", "", "", 
  "", ""}, {"OWID_NAM", "", "North America", "2021-05-07", 3.7954045*^7, 
  66284., 60109.571, 855910., 1439., 1100., 64103.744, 111.953, 101.524, 
  1445.618, 2.43, 1.858, "", "", "", "", "", "", "", "", "", "", "", "", "", 
  "", "", "", "", "", 2.97591704*^8, 1.83259926*^8, 1.23178085*^8, 
  3.888105*^6, 2.913955*^6, 50.26, 30.95, 20.8, 4922., "", 5.92072204*^8, "", 
  "", "", "", "", "", "", "", "", "", "", "", "", ""}, 
 {"OWID_NAM", "", "North America", "2021-05-08", 3.800151*^7, 47465., 
  58527.429, 856926., 1016., 1089.429, 64183.912, 80.168, 98.852, 1447.334, 
  1.716, 1.84, "", "", "", "", "", "", "", "", "", "", "", "", "", "", "", 
  "", "", "", 3.00744788*^8, 1.84623073*^8, 1.25072606*^8, 3.153084*^6, 
  2.819508*^6, 50.8, 31.18, 21.12, 4762., "", 5.92072204*^8, "", "", "", "", 
  "", "", "", "", "", "", "", "", "", ""}, {"OWID_NAM", "", "North America", 
  "2021-05-09", 3.8032912*^7, 31402., 57434.714, 857307., 381., 1073.429, 
  64236.949, 53.037, 97.006, 1447.977, 0.644, 1.813, "", "", "", "", "", "", 
  "", "", "", "", "", "", "", "", "", "", "", "", 3.03474392*^8, 
  1.85730941*^8, 1.2676015*^8, 2.729604*^6, 2.856234*^6, 51.26, 31.37, 21.41, 
  4824., "", 5.92072204*^8, "", "", "", "", "", "", "", "", "", "", "", "", 
  "", ""}, {"OWID_NAM", "", "North America", "2021-05-10", 3.8088685*^7, 
  55773., 55127.714, 858059., 752., 1060.429, 64331.149, 94.2, 93.11, 
  1449.247, 1.27, 1.791, "", "", "", "", "", "", "", "", "", "", "", "", "", 
  "", "", "", "", "", 3.0599051*^8, 1.86951114*^8, 1.28149167*^8, 
  2.516118*^6, 2.932527*^6, 51.68, 31.58, 21.64, 4953., "", 5.92072204*^8, 
  "", "", "", "", "", "", "", "", "", "", "", "", "", ""}, 
 {"OWID_NAM", "", "North America", "2021-05-11", 3.8137481*^7, 48796., 
  54032.286, 859250., 1191., 1023., 64413.564, 82.416, 91.26, 1451.259, 
  2.012, 1.728, "", "", "", "", "", "", "", "", "", "", "", "", "", "", "", 
  "", "", "", 3.08349512*^8, 1.88238555*^8, 1.2927798*^8, 2.359002*^6, 
  2.997954*^6, 52.08, 31.79, 21.83, 5063., "", 5.92072204*^8, "", "", "", "", 
  "", "", "", "", "", "", "", "", "", ""}, {"OWID_NAM", "", "North America", 
  "2021-05-12", 3.8192286*^7, 54805., 52846., 860611., 1361., 1041.571, 
  64506.129, 92.565, 89.256, 1453.558, 2.299, 1.759, "", "", "", "", "", "", 
  "", "", "", "", "", "", "", "", "", "", "", "", 3.10834751*^8, 
  1.89656055*^8, 1.30745823*^8, 2.485239*^6, 2.947616*^6, 52.5, 32.03, 22.08, 
  4978., "", 5.92072204*^8, "", "", "", "", "", "", "", "", "", "", "", "", 
  "", ""}, {"OWID_NAM", "", "North America", "2021-05-13", 3.8247047*^7, 
  54761., 51326.571, 861894., 1283., 1060.429, 64598.619, 92.49, 86.69, 
  1455.724, 2.167, 1.791, "", "", "", "", "", "", "", "", "", "", "", "", "", 
  "", "", "", "", "", 3.13834859*^8, 1.9116446*^8, 1.32443326*^8, 
  3.000108*^6, 2.875894*^6, 53.01, 32.29, 22.37, 4857., "", 5.92072204*^8, 
  "", "", "", "", "", "", "", "", "", "", "", "", "", ""}, 
 {"OWID_NAM", "", "North America", "2021-05-14", 3.8307803*^7, 60756., 
  50536.857, 862992., 1098., 1011.714, 64701.235, 102.616, 85.356, 1457.579, 
  1.855, 1.709, "", "", "", "", "", "", "", "", "", "", "", "", "", "", "", 
  "", "", "", 3.16348411*^8, 1.92373684*^8, 1.33804515*^8, 2.513552*^6, 
  2.67953*^6, 53.43, 32.49, 22.6, 4526., "", 5.92072204*^8, "", "", "", "", 
  "", "", "", "", "", "", "", "", "", ""}, {"OWID_NAM", "", "North America", 
  "2021-05-15", 3.8350737*^7, 42934., 49889.571, 863856., 864., 990., 
  64773.75, 72.515, 84.263, 1459.038, 1.459, 1.672, "", "", "", "", "", "", 
  "", "", "", "", "", "", "", "", "", "", "", "", 3.19270455*^8, 
  1.93802554*^8, 1.35379159*^8, 2.922044*^6, 2.646524*^6, 53.92, 32.73, 
  22.87, 4470., "", 5.92072204*^8, "", "", "", "", "", "", "", "", "", "", 
  "", "", "", ""}, {"OWID_NAM", "", "North America", "2021-05-16", 
  3.8377297*^7, 26560., 49197.857, 864276., 420., 995.571, 64818.61, 44.859, 
  83.094, 1459.748, 0.709, 1.682, "", "", "", "", "", "", "", "", "", "", "", 
  "", "", "", "", "", "", "", 3.22472534*^8, 1.95894818*^8, 1.3712619*^8, 
  3.202079*^6, 2.71402*^6, 54.47, 33.09, 23.16, 4584., "", 5.92072204*^8, "", 
  "", "", "", "", "", "", "", "", "", "", "", "", ""}, 
 {"OWID_NAM", "", "North America", "2021-05-17", 3.842274*^7, 45443., 
  47722.143, 864933., 657., 982., 64895.362, 76.752, 80.602, 1460.857, 1.11, 
  1.659, "", "", "", "", "", "", "", "", "", "", "", "", "", "", "", "", "", 
  "", 3.24736162*^8, 1.97244575*^8, 1.38165655*^8, 2.263628*^6, 2.67795*^6, 
  54.85, 33.31, 23.34, 4523., "", 5.92072204*^8, "", "", "", "", "", "", "", 
  "", "", "", "", "", "", ""}, {"OWID_NAM", "", "North America", 
  "2021-05-18", 3.8464881*^7, 42141., 46771.429, 866178., 1245., 989.714, 
  64966.537, 71.175, 78.996, 1462.96, 2.103, 1.672, "", "", "", "", "", "", 
  "", "", "", "", "", "", "", "", "", "", "", "", 3.26488567*^8, 
  1.98399071*^8, 1.38878304*^8, 1.752405*^6, 2.591294*^6, 55.14, 33.51, 
  23.46, 4377., "", 5.92072204*^8, "", "", "", "", "", "", "", "", "", "", 
  "", "", "", ""}, {"OWID_NAM", "", "North America", "2021-05-19", 
  3.8509542*^7, 44661., 45322.286, 867111., 933., 928.571, 65041.969, 75.432, 
  76.549, 1464.536, 1.576, 1.568, "", "", "", "", "", "", "", "", "", "", "", 
  "", "", "", "", "", "", "", 3.29745418*^8, 2.00313783*^8, 1.40463996*^8, 
  3.256851*^6, 2.701524*^6, 55.69, 33.83, 23.72, 4563., "", 5.92072204*^8, 
  "", "", "", "", "", "", "", "", "", "", "", "", "", ""}, 
 {"OWID_NAM", "", "North America", "2021-05-20", 3.8556567*^7, 47025., 
  44217.143, 868207., 1096., 901.857, 65121.394, 79.424, 74.682, 1466.387, 
  1.851, 1.523, "", "", "", "", "", "", "", "", "", "", "", "", "", "", "", 
  "", "", "", 3.33206426*^8, 2.02545443*^8, 1.41979639*^8, 3.461008*^6, 
  2.767367*^6, 56.28, 34.21, 23.98, 4674., "", 5.92072204*^8, "", "", "", "", 
  "", "", "", "", "", "", "", "", "", ""}, {"OWID_NAM", "", "North America", 
  "2021-05-21", 3.8600352*^7, 43785., 41792.714, 869176., 969., 883.429, 
  65195.346, 73.952, 70.587, 1468.024, 1.637, 1.492, "", "", "", "", "", "", 
  "", "", "", "", "", "", "", "", "", "", "", "", 3.36842166*^8, 
  2.0481768*^8, 1.43548124*^8, 3.63574*^6, 2.927679*^6, 56.89, 34.59, 24.25, 
  4945., "", 5.92072204*^8, "", "", "", "", "", "", "", "", "", "", "", "", 
  "", ""}, {"OWID_NAM", "", "North America", "2021-05-22", 3.8630984*^7, 
  30632., 40035.286, 870118., 942., 894.571, 65247.083, 51.737, 67.619, 
  1469.615, 1.591, 1.511, "", "", "", "", "", "", "", "", "", "", "", "", "", 
  "", "", "", "", "", 3.40218553*^8, 2.06952726*^8, 1.45005442*^8, 
  3.376387*^6, 2.992585*^6, 57.46, 34.95, 24.49, 5054., "", 5.92072204*^8, 
  "", "", "", "", "", "", "", "", "", "", "", "", "", ""}, 
 {"OWID_NAM", "", "North America", "2021-05-23", 3.8652333*^7, 21349., 
  39290.857, 870433., 315., 879.571, 65283.141, 36.058, 66.362, 1470.147, 
  0.532, 1.486, "", "", "", "", "", "", "", "", "", "", "", "", "", "", "", 
  "", "", "", 3.42666098*^8, 2.08410496*^8, 1.46111967*^8, 2.447545*^6, 
  2.884795*^6, 57.88, 35.2, 24.68, 4872., "", 5.92072204*^8, "", "", "", "", 
  "", "", "", "", "", "", "", "", "", ""}, {"OWID_NAM", "", "North America", 
  "2021-05-24", 3.8689428*^7, 37095., 38098.286, 871148., 715., 887.857, 
  65345.794, 62.653, 64.347, 1471.354, 1.208, 1.5, "", "", "", "", "", "", 
  "", "", "", "", "", "", "", "", "", "", "", "", 3.44756069*^8, 
  2.09762683*^8, 1.46895949*^8, 2.089971*^6, 2.859987*^6, 58.23, 35.43, 
  24.81, 4830., "", 5.92072204*^8, "", "", "", "", "", "", "", "", "", "", 
  "", "", "", ""}, {"OWID_NAM", "", "North America", "2021-05-25", 
  3.8726737*^7, 37309., 37408., 872184., 1036., 858., 65408.808, 63.014, 
  63.181, 1473.104, 1.75, 1.449, "", "", "", "", "", "", "", "", "", "", "", 
  "", "", "", "", "", "", "", 3.46482876*^8, 2.10853838*^8, 1.47539992*^8, 
  1.726807*^6, 2.85633*^6, 58.52, 35.61, 24.92, 4824., "", 5.92072204*^8, "", 
  "", "", "", "", "", "", "", "", "", "", "", "", ""}, 
 {"OWID_NAM", "", "North America", "2021-05-26", 3.8764661*^7, 37924., 
  36445.571, 873599., 1415., 926.857, 65472.861, 64.053, 61.556, 1475.494, 
  2.39, 1.565, "", "", "", "", "", "", "", "", "", "", "", "", "", "", "", 
  "", "", "", 3.49155482*^8, 2.1262463*^8, 1.48539054*^8, 2.672606*^6, 
  2.772866*^6, 58.97, 35.91, 25.09, 4683., "", 5.92072204*^8, "", "", "", "", 
  "", "", "", "", "", "", "", "", "", ""}, {"OWID_NAM", "", "North America", 
  "2021-05-27", 3.8808205*^7, 43544., 35948.286, 875552., 1953., 1049.286, 
  65546.406, 73.545, 60.716, 1478.793, 3.299, 1.772, "", "", "", "", "", "", 
  "", "", "", "", "", "", "", "", "", "", "", "", 3.51237398*^8, 
  2.13693164*^8, 1.49609487*^8, 2.081916*^6, 2.575853*^6, 59.32, 36.09, 
  25.27, 4351., "", 5.92072204*^8, "", "", "", "", "", "", "", "", "", "", 
  "", "", "", ""}, {"OWID_NAM", "", "North America", "2021-05-28", 
  3.8845131*^7, 36926., 34968.429, 876690., 1138., 1073.429, 65608.773, 
  62.367, 59.061, 1480.715, 1.922, 1.813, "", "", "", "", "", "", "", "", "", 
  "", "", "", "", "", "", "", "", "", 3.54783174*^8, 2.16300866*^8, 
  1.50786295*^8, 3.545776*^6, 2.563001*^6, 59.92, 36.53, 25.47, 4329., "", 
  5.92072204*^8, "", "", "", "", "", "", "", "", "", "", "", "", "", ""}, 
 {"OWID_NAM", "", "North America", "2021-05-29", 3.8867165*^7, 22034., 
  33740.143, 877534., 844., 1059.429, 65645.988, 37.215, 56.987, 1482.14, 
  1.426, 1.789, "", "", "", "", "", "", "", "", "", "", "", "", "", "", "", 
  "", "", "", 3.57444491*^8, 2.17927143*^8, 1.51902761*^8, 2.661317*^6, 
  2.460848*^6, 60.37, 36.81, 25.66, 4156., "", 5.92072204*^8, "", "", "", "", 
  "", "", "", "", "", "", "", "", "", ""}, {"OWID_NAM", "", "North America", 
  "2021-05-30", 3.8881272*^7, 14107., 32705.571, 877779., 245., 1049.429, 
  65669.815, 23.826, 55.239, 1482.554, 0.414, 1.772, "", "", "", "", "", "", 
  "", "", "", "", "", "", "", "", "", "", "", "", 3.59452245*^8, 
  2.19156864*^8, 1.527156*^8, 2.007754*^6, 2.398021*^6, 60.71, 37.02, 25.79, 
  4050., "", 5.92072204*^8, "", "", "", "", "", "", "", "", "", "", "", "", 
  "", ""}, {"OWID_NAM", "", "North America", "2021-05-31", 3.89006*^7, 
  19328., 30167.429, 878238., 459., 1012.857, 65702.459, 32.645, 50.952, 
  1483.329, 0.775, 1.711, "", "", "", "", "", "", "", "", "", "", "", "", "", 
  "", "", "", "", "", 3.62369268*^8, 2.20123211*^8, 1.53085288*^8, 
  2.917023*^6, 2.516171*^6, 61.2, 37.18, 25.86, 4250., "", 5.92072204*^8, "", 
  "", "", "", "", "", "", "", "", "", "", "", "", ""}, 
 {"OWID_NAM", "", "North America", "2021-06-01", 3.8940278*^7, 39678., 
  30505.857, 883288., 5050., 1586.286, 65769.475, 67.015, 51.524, 1491.859, 
  8.529, 2.679, "", "", "", "", "", "", "", "", "", "", "", "", "", "", "", 
  "", "", "", 3.65330741*^8, 2.21748098*^8, 1.5429693*^8, 2.961473*^6, 
  2.692552*^6, 61.7, 37.45, 26.06, 4548., "", 5.92072204*^8, "", "", "", "", 
  "", "", "", "", "", "", "", "", "", ""}, {"OWID_NAM", "", "North America", 
  "2021-06-02", 3.8971125*^7, 30847., 29494.857, 884308., 1020., 1529.857, 
  65821.575, 52.1, 49.816, 1493.581, 1.723, 2.584, "", "", "", "", "", "", 
  "", "", "", "", "", "", "", "", "", "", "", "", 3.67473499*^8, 
  2.23223235*^8, 1.55140279*^8, 2.142758*^6, 2.61686*^6, 62.07, 37.7, 26.2, 
  4420., "", 5.92072204*^8, "", "", "", "", "", "", "", "", "", "", "", "", 
  "", ""}, {"OWID_NAM", "", "North America", "2021-06-03", 3.9004373*^7, 
  33248., 28024., 885267., 959., 1387.857, 65877.73, 56.155, 47.332, 
  1495.201, 1.62, 2.344, "", "", "", "", "", "", "", "", "", "", "", "", "", 
  "", "", "", "", "", 3.70122164*^8, 2.24684829*^8, 1.56311228*^8, 
  2.648665*^6, 2.697824*^6, 62.51, 37.95, 26.4, 4557., "", 5.92072204*^8, "", 
  "", "", "", "", "", "", "", "", "", "", "", "", ""}, 
 {"OWID_NAM", "", "North America", "2021-06-04", 3.9034304*^7, 29931., 
  27024.714, 886143., 876., 1350.429, 65928.283, 50.553, 45.644, 1496.681, 
  1.48, 2.281, "", "", "", "", "", "", "", "", "", "", "", "", "", "", "", 
  "", "", "", 3.73284288*^8, 2.2643768*^8, 1.57755902*^8, 3.162124*^6, 
  2.643016*^6, 63.05, 38.24, 26.64, 4464., "", 5.92072204*^8, "", "", "", "", 
  "", "", "", "", "", "", "", "", "", ""}, {"OWID_NAM", "", "North America", 
  "2021-06-05", 3.9057471*^7, 23167., 27186.571, 886801., 658., 1323.857, 
  65967.412, 39.129, 45.918, 1497.792, 1.111, 2.236, "", "", "", "", "", "", 
  "", "", "", "", "", "", "", "", "", "", "", "", 3.75729754*^8, 
  2.27756416*^8, 1.58904001*^8, 2.445466*^6, 2.61218*^6, 63.46, 38.47, 26.84, 
  4412., "", 5.92072204*^8, "", "", "", "", "", "", "", "", "", "", "", "", 
  "", ""}, {"OWID_NAM", "", "North America", "2021-06-06", 3.9070458*^7, 
  12987., 27026.571, 887176., 375., 1342.429, 65989.347, 21.935, 45.647, 
  1498.425, 0.633, 2.267, "", "", "", "", "", "", "", "", "", "", "", "", "", 
  "", "", "", "", "", 3.7755722*^8, 2.28631996*^8, 1.59909731*^8, 
  1.827466*^6, 2.586425*^6, 63.77, 38.62, 27.01, 4368., "", 5.92072204*^8, 
  "", "", "", "", "", "", "", "", "", "", "", "", "", ""}, 
 {"OWID_NAM", "", "North America", "2021-06-07", 3.909659*^7, 26132., 
  27998.571, 887715., 539., 1353.857, 66033.483, 44.137, 47.289, 1499.336, 
  0.91, 2.287, "", "", "", "", "", "", "", "", "", "", "", "", "", "", "", 
  "", "", "", 3.79460337*^8, 2.29533896*^8, 1.60954465*^8, 1.903117*^6, 
  2.441581*^6, 64.09, 38.77, 27.18, 4124., "", 5.92072204*^8, "", "", "", "", 
  "", "", "", "", "", "", "", "", "", ""}, 
 {"MKD", "Europe", "North Macedonia", "2020-02-26", 1., 1., "", "", "", "", 
  0.48, 0.48, "", "", "", "", "", "", "", "", "", "", "", "", "", "", "", "", 
  "", "", "", "", "", "", "", "", "", "", "", "", "", "", "", "", 2.08338*^6, 
  82.6, 39.1, 13.26, 8.16, 13111.214, 5., 322.688, 10.08, "", "", "", 4.28, 
  75.8, 0.774}, {"MKD", "Europe", "North Macedonia", "2020-02-27", 1., 0., 
  "", "", "", "", 0.48, 0., "", "", "", "", "", "", "", "", "", "", "", "", 
  "", "", "", "", "", "", "", "", "", "", "", "", "", "", "", "", "", "", "", 
  "", 2.08338*^6, 82.6, 39.1, 13.26, 8.16, 13111.214, 5., 322.688, 10.08, "", 
  "", "", 4.28, 75.8, 0.774}, {"MKD", "Europe", "North Macedonia", 
  "2020-02-28", 1., 0., "", "", "", "", 0.48, 0., "", "", "", "", "", "", "", 
  "", "", "", "", "", "", "", "", "", "", "", "", "", "", "", "", "", "", "", 
  "", "", "", "", "", "", 2.08338*^6, 82.6, 39.1, 13.26, 8.16, 13111.214, 5., 
  322.688, 10.08, "", "", "", 4.28, 75.8, 0.774}, 
 {"MKD", "Europe", "North Macedonia", "2020-02-29", 1., 0., "", "", "", "", 
  0.48, 0., "", "", "", "", "", "", "", "", "", "", "", "", "", "", "", "", 
  "", "", "", "", "", "", "", "", "", "", "", "", "", "", "", "", 2.08338*^6, 
  82.6, 39.1, 13.26, 8.16, 13111.214, 5., 322.688, 10.08, "", "", "", 4.28, 
  75.8, 0.774}, {"MKD", "Europe", "North Macedonia", "2020-03-01", 1., 0., 
  "", "", "", "", 0.48, 0., "", "", "", "", "", "", "", "", "", "", "", "", 
  "", "", "", "", "", "", "", "", "", "", "", "", "", "", "", "", "", "", "", 
  "", 2.08338*^6, 82.6, 39.1, 13.26, 8.16, 13111.214, 5., 322.688, 10.08, "", 
  "", "", 4.28, 75.8, 0.774}, {"MKD", "Europe", "North Macedonia", 
  "2020-03-02", 1., 0., 0.143, "", "", 0., 0.48, 0., 0.069, "", "", 0., "", 
  "", "", "", "", "", "", "", "", "", "", "", "", "", "", "", "", "", "", "", 
  "", "", "", "", "", "", "", "", 2.08338*^6, 82.6, 39.1, 13.26, 8.16, 
  13111.214, 5., 322.688, 10.08, "", "", "", 4.28, 75.8, 0.774}, 
 {"MKD", "Europe", "North Macedonia", "2020-03-03", 1., 0., 0.143, "", "", 
  0., 0.48, 0., 0.069, "", "", 0., "", "", "", "", "", "", "", "", "", "", 
  "", "", "", "", "", "", "", "", "", "", "", "", "", "", "", "", "", "", 
  2.08338*^6, 82.6, 39.1, 13.26, 8.16, 13111.214, 5., 322.688, 10.08, "", "", 
  "", 4.28, 75.8, 0.774}, {"MKD", "Europe", "North Macedonia", "2020-03-04", 
  1., 0., 0., "", "", 0., 0.48, 0., 0., "", "", 0., "", "", "", "", "", "", 
  "", "", "", "", "", "", "", "", "", "", "", "", "", "", "", "", "", "", "", 
  "", "", "", 2.08338*^6, 82.6, 39.1, 13.26, 8.16, 13111.214, 5., 322.688, 
  10.08, "", "", "", 4.28, 75.8, 0.774}, {"MKD", "Europe", "North Macedonia", 
  "2020-03-05", 1., 0., 0., "", "", 0., 0.48, 0., 0., "", "", 0., "", "", "", 
  "", "", "", "", "", "", "", "", "", "", "", "", "", "", "", "", "", "", "", 
  "", "", "", "", "", "", 2.08338*^6, 82.6, 39.1, 13.26, 8.16, 13111.214, 5., 
  322.688, 10.08, "", "", "", 4.28, 75.8, 0.774}, 
 {"MKD", "Europe", "North Macedonia", "2020-03-06", 3., 2., 0.286, "", "", 
  0., 1.44, 0.96, 0.137, "", "", 0., "", "", "", "", "", "", "", "", "", "", 
  "", "", "", "", "", "", "", "", "", "", "", "", "", "", "", "", "", "", 
  2.08338*^6, 82.6, 39.1, 13.26, 8.16, 13111.214, 5., 322.688, 10.08, "", "", 
  "", 4.28, 75.8, 0.774}, {"MKD", "Europe", "North Macedonia", "2020-03-07", 
  3., 0., 0.286, "", "", 0., 1.44, 0., 0.137, "", "", 0., "", "", "", "", "", 
  "", "", "", "", "", "", "", "", "", "", "", "", "", "", "", "", "", "", "", 
  "", "", "", "", 2.08338*^6, 82.6, 39.1, 13.26, 8.16, 13111.214, 5., 
  322.688, 10.08, "", "", "", 4.28, 75.8, 0.774}, 
 {"MKD", "Europe", "North Macedonia", "2020-03-08", 3., 0., 0.286, "", "", 
  0., 1.44, 0., 0.137, "", "", 0., "", "", "", "", "", "", "", "", "", "", 
  "", "", "", "", "", "", "", "", "", "", "", "", "", "", "", "", "", "", 
  2.08338*^6, 82.6, 39.1, 13.26, 8.16, 13111.214, 5., 322.688, 10.08, "", "", 
  "", 4.28, 75.8, 0.774}, {"MKD", "Europe", "North Macedonia", "2020-03-09", 
  3., 0., 0.286, "", "", 0., 1.44, 0., 0.137, "", "", 0., "", "", "", "", "", 
  "", "", "", "", "", "", "", "", "", "", "", "", "", "", "", "", "", "", "", 
  "", "", "", "", 2.08338*^6, 82.6, 39.1, 13.26, 8.16, 13111.214, 5., 
  322.688, 10.08, "", "", "", 4.28, 75.8, 0.774}, 
 {"MKD", "Europe", "North Macedonia", "2020-03-10", 7., 4., 0.857, "", "", 
  0., 3.36, 1.92, 0.411, "", "", 0., "", "", "", "", "", "", "", "", "", "", 
  "", "", "", "", "", "", "", "", "", "", "", "", "", "", "", "", "", "", 
  2.08338*^6, 82.6, 39.1, 13.26, 8.16, 13111.214, 5., 322.688, 10.08, "", "", 
  "", 4.28, 75.8, 0.774}, {"MKD", "Europe", "North Macedonia", "2020-03-11", 
  7., 0., 0.857, "", "", 0., 3.36, 0., 0.411, "", "", 0., "", "", "", "", "", 
  "", "", "", "", "", "", "", "", "", "", "", "", "", "", "", "", "", "", "", 
  "", "", "", "", 2.08338*^6, 82.6, 39.1, 13.26, 8.16, 13111.214, 5., 
  322.688, 10.08, "", "", "", 4.28, 75.8, 0.774}, 
 {"MKD", "Europe", "North Macedonia", "2020-03-12", 7., 0., 0.857, "", "", 
  0., 3.36, 0., 0.411, "", "", 0., "", "", "", "", "", "", "", "", "", "", 
  "", "", "", "", "", "", "", "", "", "", "", "", "", "", "", "", "", "", 
  2.08338*^6, 82.6, 39.1, 13.26, 8.16, 13111.214, 5., 322.688, 10.08, "", "", 
  "", 4.28, 75.8, 0.774}, {"MKD", "Europe", "North Macedonia", "2020-03-13", 
  14., 7., 1.571, "", "", 0., 6.72, 3.36, 0.754, "", "", 0., "", "", "", "", 
  "", "", "", "", "", "", "", "", "", "", "", "", "", "", "", "", "", "", "", 
  "", "", "", "", "", 2.08338*^6, 82.6, 39.1, 13.26, 8.16, 13111.214, 5., 
  322.688, 10.08, "", "", "", 4.28, 75.8, 0.774}, 
 {"MKD", "Europe", "North Macedonia", "2020-03-14", 14., 0., 1.571, "", "", 
  0., 6.72, 0., 0.754, "", "", 0., "", "", "", "", "", "", "", "", "", "", 
  "", "", "", "", "", "", "", "", "", "", "", "", "", "", "", "", "", "", 
  2.08338*^6, 82.6, 39.1, 13.26, 8.16, 13111.214, 5., 322.688, 10.08, "", "", 
  "", 4.28, 75.8, 0.774}, {"MKD", "Europe", "North Macedonia", "2020-03-15", 
  14., 0., 1.571, "", "", 0., 6.72, 0., 0.754, "", "", 0., "", "", "", "", 
  "", "", "", "", "", "", "", "", "", "", "", "", "", "", "", "", "", "", "", 
  "", "", "", "", "", 2.08338*^6, 82.6, 39.1, 13.26, 8.16, 13111.214, 5., 
  322.688, 10.08, "", "", "", 4.28, 75.8, 0.774}, 
 {"MKD", "Europe", "North Macedonia", "2020-03-16", 18., 4., 2.143, "", "", 
  0., 8.64, 1.92, 1.029, "", "", 0., "", "", "", "", "", "", "", "", "", "", 
  "", "", "", "", "", "", "", "", "", "", "", "", "", "", "", "", "", "", 
  2.08338*^6, 82.6, 39.1, 13.26, 8.16, 13111.214, 5., 322.688, 10.08, "", "", 
  "", 4.28, 75.8, 0.774}, {"MKD", "Europe", "North Macedonia", "2020-03-17", 
  26., 8., 2.714, "", "", 0., 12.48, 3.84, 1.303, "", "", 0., "", "", "", "", 
  "", "", "", "", "", "", "", "", "", "", "", "", "", "", "", "", "", "", "", 
  "", "", "", "", "", 2.08338*^6, 82.6, 39.1, 13.26, 8.16, 13111.214, 5., 
  322.688, 10.08, "", "", "", 4.28, 75.8, 0.774}, 
 {"MKD", "Europe", "North Macedonia", "2020-03-18", 35., 9., 4., "", "", 0., 
  16.8, 4.32, 1.92, "", "", 0., "", "", "", "", "", "", "", "", "", "", "", 
  "", "", "", "", "", "", "", "", "", "", "", "", "", "", "", "", "", 
  2.08338*^6, 82.6, 39.1, 13.26, 8.16, 13111.214, 5., 322.688, 10.08, "", "", 
  "", 4.28, 75.8, 0.774}, {"MKD", "Europe", "North Macedonia", "2020-03-19", 
  48., 13., 5.857, "", "", 0., 23.039, 6.24, 2.811, "", "", 0., "", "", "", 
  "", "", "", "", "", "", "", "", "", "", "", "", "", "", "", "", "", "", "", 
  "", "", "", "", "", "", 2.08338*^6, 82.6, 39.1, 13.26, 8.16, 13111.214, 5., 
  322.688, 10.08, "", "", "", 4.28, 75.8, 0.774}, 
 {"MKD", "Europe", "North Macedonia", "2020-03-20", 67., 19., 7.571, "", "", 
  0., 32.159, 9.12, 3.634, "", "", 0., "", "", "", "", "", "", "", "", "", 
  "", "", "", "", "", "", "", "", "", "", "", "", "", "", "", "", "", "", "", 
  2.08338*^6, 82.6, 39.1, 13.26, 8.16, 13111.214, 5., 322.688, 10.08, "", "", 
  "", 4.28, 75.8, 0.774}, {"MKD", "Europe", "North Macedonia", "2020-03-21", 
  85., 18., 10.143, "", "", 0., 40.799, 8.64, 4.868, "", "", 0., "", "", "", 
  "", "", "", "", "", "", "", "", "", "", "", "", "", "", "", "", "", "", "", 
  "", "", "", "", "", "", 2.08338*^6, 82.6, 39.1, 13.26, 8.16, 13111.214, 5., 
  322.688, 10.08, "", "", "", 4.28, 75.8, 0.774}, 
 {"MKD", "Europe", "North Macedonia", "2020-03-22", 115., 30., 14.429, 1., 
  1., 0.143, 55.199, 14.4, 6.926, 0.48, 0.48, 0.069, "", "", "", "", "", "", 
  "", "", "", "", "", "", "", "", "", "", "", "", "", "", "", "", "", "", "", 
  "", "", "", 2.08338*^6, 82.6, 39.1, 13.26, 8.16, 13111.214, 5., 322.688, 
  10.08, "", "", "", 4.28, 75.8, 0.774}, {"MKD", "Europe", "North Macedonia", 
  "2020-03-23", 136., 21., 16.857, 2., 1., 0.286, 65.279, 10.08, 8.091, 0.96, 
  0.48, 0.137, 1.32, "", "", "", "", "", "", "", "", "", "", "", "", "", "", 
  "", "", "", "", "", "", "", "", "", "", "", "", "", 2.08338*^6, 82.6, 39.1, 
  13.26, 8.16, 13111.214, 5., 322.688, 10.08, "", "", "", 4.28, 75.8, 0.774}, 
 {"MKD", "Europe", "North Macedonia", "2020-03-24", 148., 12., 17.429, 2., 
  0., 0.286, 71.038, 5.76, 8.366, 0.96, 0., 0.137, 1.29, "", "", "", "", "", 
  "", "", "", "", "", "", "", "", "", "", "", "", "", "", "", "", "", "", "", 
  "", "", "", 2.08338*^6, 82.6, 39.1, 13.26, 8.16, 13111.214, 5., 322.688, 
  10.08, "", "", "", 4.28, 75.8, 0.774}, {"MKD", "Europe", "North Macedonia", 
  "2020-03-25", 177., 29., 20.286, 3., 1., 0.429, 84.958, 13.92, 9.737, 1.44, 
  0.48, 0.206, 1.3, "", "", "", "", "", "", "", "", "", "", "", "", "", "", 
  "", "", "", "", "", "", "", "", "", "", "", "", "", 2.08338*^6, 82.6, 39.1, 
  13.26, 8.16, 13111.214, 5., 322.688, 10.08, "", "", "", 4.28, 75.8, 0.774}, 
 {"MKD", "Europe", "North Macedonia", "2020-03-26", 201., 24., 21.857, 3., 
  0., 0.429, 96.478, 11.52, 10.491, 1.44, 0., 0.206, 1.28, "", "", "", "", 
  "", "", "", "", "", "", "", "", "", "", "", "", "", "", "", "", "", "", "", 
  "", "", "", "", 2.08338*^6, 82.6, 39.1, 13.26, 8.16, 13111.214, 5., 
  322.688, 10.08, "", "", "", 4.28, 75.8, 0.774}, 
 {"MKD", "Europe", "North Macedonia", "2020-03-27", 219., 18., 21.714, 3., 
  0., 0.429, 105.118, 8.64, 10.423, 1.44, 0., 0.206, 1.26, "", "", "", "", 
  "", "", "", "", "", "", "", "", "", "", "", "", "", "", "", "", "", "", "", 
  "", "", "", "", 2.08338*^6, 82.6, 39.1, 13.26, 8.16, 13111.214, 5., 
  322.688, 10.08, "", "", "", 4.28, 75.8, 0.774}, 
 {"MKD", "Europe", "North Macedonia", "2020-03-28", 241., 22., 22.286, 4., 
  1., 0.571, 115.677, 10.56, 10.697, 1.92, 0.48, 0.274, 1.27, "", "", "", "", 
  "", "", "", "", "", "", "", "", "", "", "", "", "", "", "", "", "", "", "", 
  "", "", "", "", 2.08338*^6, 82.6, 39.1, 13.26, 8.16, 13111.214, 5., 
  322.688, 10.08, "", "", "", 4.28, 75.8, 0.774}, 
 {"MKD", "Europe", "North Macedonia", "2020-03-29", 259., 18., 20.571, 6., 
  2., 0.714, 124.317, 8.64, 9.874, 2.88, 0.96, 0.343, 1.31, "", "", "", "", 
  "", "", "", "", "", "", "", "", "", "", "", "", "", "", "", "", "", "", "", 
  "", "", "", "", 2.08338*^6, 82.6, 39.1, 13.26, 8.16, 13111.214, 5., 
  322.688, 10.08, "", "", "", 4.28, 75.8, 0.774}, 
 {"MKD", "Europe", "North Macedonia", "2020-03-30", 285., 26., 21.286, 7., 
  1., 0.714, 136.797, 12.48, 10.217, 3.36, 0.48, 0.343, 1.38, "", "", "", "", 
  "", "", "", "", "", 3126., 1.5, "", "", "", "", "", "tests performed", "", 
  "", "", "", "", "", "", "", "", "", 2.08338*^6, 82.6, 39.1, 13.26, 8.16, 
  13111.214, 5., 322.688, 10.08, "", "", "", 4.28, 75.8, 0.774}, 
 {"MKD", "Europe", "North Macedonia", "2020-03-31", 329., 44., 25.857, 9., 
  2., 1., 157.916, 21.12, 12.411, 4.32, 0.96, 0.48, 1.43, "", "", "", "", "", 
  "", "", "", 392., 3518., 1.689, 0.188, "", "", "", "", "tests performed", 
  "", "", "", "", "", "", "", "", "", "", 2.08338*^6, 82.6, 39.1, 13.26, 
  8.16, 13111.214, 5., 322.688, 10.08, "", "", "", 4.28, 75.8, 0.774}, 
 {"MKD", "Europe", "North Macedonia", "2020-04-01", 354., 25., 25.286, 11., 
  2., 1.143, 169.916, 12., 12.137, 5.28, 0.96, 0.549, 1.41, "", "", "", "", 
  "", "", "", "", 256., 3774., 1.811, 0.123, "", "", "", "", 
  "tests performed", "", "", "", "", "", "", "", "", "", "", 2.08338*^6, 
  82.6, 39.1, 13.26, 8.16, 13111.214, 5., 322.688, 10.08, "", "", "", 4.28, 
  75.8, 0.774}, {"MKD", "Europe", "North Macedonia", "2020-04-02", 384., 30., 
  26.143, 11., 0., 1.143, 184.316, 14.4, 12.548, 5.28, 0., 0.549, 1.4, "", 
  "", "", "", "", "", "", "", 343., 4117., 1.976, 0.165, "", "", "", "", 
  "tests performed", "", "", "", "", "", "", "", "", "", "", 2.08338*^6, 
  82.6, 39.1, 13.26, 8.16, 13111.214, 5., 322.688, 10.08, "", "", "", 4.28, 
  75.8, 0.774}, {"MKD", "Europe", "North Macedonia", "2020-04-03", 430., 46., 
  30.143, 12., 1., 1.286, 206.395, 22.08, 14.468, 5.76, 0.48, 0.617, 1.43, 
  "", "", "", "", "", "", "", "", 389., 4506., 2.163, 0.187, "", "", "", "", 
  "tests performed", "", "", "", "", "", "", "", "", "", "", 2.08338*^6, 
  82.6, 39.1, 13.26, 8.16, 13111.214, 5., 322.688, 10.08, "", "", "", 4.28, 
  75.8, 0.774}, {"MKD", "Europe", "North Macedonia", "2020-04-04", 483., 53., 
  34.571, 17., 5., 1.857, 231.835, 25.439, 16.594, 8.16, 2.4, 0.891, 1.43, 
  "", "", "", "", "", "", "", "", 414., 4920., 2.362, 0.199, "", "", "", "", 
  "tests performed", "", "", "", "", "", "", "", "", "", "", 2.08338*^6, 
  82.6, 39.1, 13.26, 8.16, 13111.214, 5., 322.688, 10.08, "", "", "", 4.28, 
  75.8, 0.774}, {"MKD", "Europe", "North Macedonia", "2020-04-05", 555., 72., 
  42.286, 18., 1., 1.714, 266.394, 34.559, 20.297, 8.64, 0.48, 0.823, 1.39, 
  "", "", "", "", "", "", "", "", 353., 5273., 2.531, 0.169, "", "", "", "", 
  "tests performed", "", "", "", "", "", "", "", "", "", "", 2.08338*^6, 
  82.6, 39.1, 13.26, 8.16, 13111.214, 5., 322.688, 10.08, "", "", "", 4.28, 
  75.8, 0.774}, {"MKD", "Europe", "North Macedonia", "2020-04-06", 570., 15., 
  40.714, 23., 5., 2.286, 273.594, 7.2, 19.542, 11.04, 2.4, 1.097, 1.3, "", 
  "", "", "", "", "", "", "", 220., 5493., 2.637, 0.106, 338., 0.162, 0.12, 
  8.3, "tests performed", "", "", "", "", "", "", "", "", "", "", 2.08338*^6, 
  82.6, 39.1, 13.26, 8.16, 13111.214, 5., 322.688, 10.08, "", "", "", 4.28, 
  75.8, 0.774}, {"MKD", "Europe", "North Macedonia", "2020-04-07", 599., 29., 
  38.571, 26., 3., 2.429, 287.514, 13.92, 18.514, 12.48, 1.44, 1.166, 1.25, 
  "", "", "", "", "", "", "", "", 386., 5879., 2.822, 0.185, 337., 0.162, 
  0.114, 8.7, "tests performed", "", "", "", "", "", "", "", "", "", "", 
  2.08338*^6, 82.6, 39.1, 13.26, 8.16, 13111.214, 5., 322.688, 10.08, "", "", 
  "", 4.28, 75.8, 0.774}, {"MKD", "Europe", "North Macedonia", "2020-04-08", 
  617., 18., 37.571, 29., 3., 2.571, 296.153, 8.64, 18.034, 13.92, 1.44, 
  1.234, 1.22, "", "", "", "", "", "", "", "", 351., 6230., 2.99, 0.168, 
  351., 0.168, 0.107, 9.3, "tests performed", "", "", "", "", "", "", "", "", 
  "", "", 2.08338*^6, 82.6, 39.1, 13.26, 8.16, 13111.214, 5., 322.688, 10.08, 
  "", "", "", 4.28, 75.8, 0.774}, {"MKD", "Europe", "North Macedonia", 
  "2020-04-09", 663., 46., 39.857, 30., 1., 2.714, 318.233, 22.08, 19.131, 
  14.4, 0.48, 1.303, 1.23, "", "", "", "", "", "", "", "", 341., 6571., 
  3.154, 0.164, 351., 0.168, 0.114, 8.8, "tests performed", "", "", "", "", 
  "", "", "", "", "", "", 2.08338*^6, 82.6, 39.1, 13.26, 8.16, 13111.214, 5., 
  322.688, 10.08, "", "", "", 4.28, 75.8, 0.774}, 
 {"MKD", "Europe", "North Macedonia", "2020-04-10", 711., 48., 40.143, 32., 
  2., 2.857, 341.272, 23.039, 19.268, 15.36, 0.96, 1.371, 1.26, "", "", "", 
  "", "", "", "", "", 496., 7067., 3.392, 0.238, 366., 0.176, 0.11, 9.1, 
  "tests performed", "", "", "", "", "", "", "", "", "", "", 2.08338*^6, 
  82.6, 39.1, 13.26, 8.16, 13111.214, 5., 322.688, 10.08, "", "", "", 4.28, 
  75.8, 0.774}, {"MKD", "Europe", "North Macedonia", "2020-04-11", 760., 49., 
  39.571, 34., 2., 2.429, 364.792, 23.519, 18.994, 16.32, 0.96, 1.166, 1.27, 
  "", "", "", "", "", "", "", "", 586., 7653., 3.673, 0.281, 390., 0.187, 
  0.101, 9.9, "tests performed", "", "", "", "", "", "", "", "", "", "", 
  2.08338*^6, 82.6, 39.1, 13.26, 8.16, 13111.214, 5., 322.688, 10.08, "", "", 
  "", 4.28, 75.8, 0.774}, {"MKD", "Europe", "North Macedonia", "2020-04-12", 
  828., 68., 39., 34., 0., 2.286, 397.431, 32.639, 18.72, 16.32, 0., 1.097, 
  1.29, "", "", "", "", "", "", "", "", 404., 8057., 3.867, 0.194, 398., 
  0.191, 0.098, 10.2, "tests performed", "", "", "", "", "", "", "", "", "", 
  "", 2.08338*^6, 82.6, 39.1, 13.26, 8.16, 13111.214, 5., 322.688, 10.08, "", 
  "", "", 4.28, 75.8, 0.774}, {"MKD", "Europe", "North Macedonia", 
  "2020-04-13", 854., 26., 40.571, 38., 4., 2.143, 409.911, 12.48, 19.474, 
  18.24, 1.92, 1.029, 1.27, "", "", "", "", "", "", "", "", 705., 8762., 
  4.206, 0.338, 467., 0.224, 0.087, 11.5, "tests performed", "", "", "", "", 
  "", "", "", "", "", "", 2.08338*^6, 82.6, 39.1, 13.26, 8.16, 13111.214, 5., 
  322.688, 10.08, "", "", "", 4.28, 75.8, 0.774}, 
 {"MKD", "Europe", "North Macedonia", "2020-04-14", 908., 54., 44.143, 44., 
  6., 2.571, 435.83, 25.919, 21.188, 21.12, 2.88, 1.234, 1.27, "", "", "", 
  "", "", "", "", "", 500., 9262., 4.446, 0.24, 483., 0.232, 0.091, 10.9, 
  "tests performed", "", "", "", "", "", "", "", "", "", "", 2.08338*^6, 
  82.6, 39.1, 13.26, 8.16, 13111.214, 5., 322.688, 10.08, "", "", "", 4.28, 
  75.8, 0.774}, {"MKD", "Europe", "North Macedonia", "2020-04-15", 974., 66., 
  51., 45., 1., 2.286, 467.51, 31.679, 24.479, 21.6, 0.48, 1.097, 1.25, "", 
  "", "", "", "", "", "", "", 500., 9762., 4.686, 0.24, 505., 0.242, 0.101, 
  9.9, "tests performed", "", "", "", "", "", "", "", "", "", "", 2.08338*^6, 
  82.6, 39.1, 13.26, 8.16, 13111.214, 5., 322.688, 10.08, "", "", "", 4.28, 
  75.8, 0.774}, {"MKD", "Europe", "North Macedonia", "2020-04-16", 1081., 
  107., 59.714, 46., 1., 2.286, 518.868, 51.359, 28.662, 22.08, 0.48, 1.097, 
  1.19, "", "", "", "", "", "", "", "", 660., 10422., 5.002, 0.317, 550., 
  0.264, 0.109, 9.2, "tests performed", "", "", "", "", "", "", "", "", "", 
  "", 2.08338*^6, 82.6, 39.1, 13.26, 8.16, 13111.214, 5., 322.688, 10.08, "", 
  "", "", 4.28, 75.8, 0.774}, {"MKD", "Europe", "North Macedonia", 
  "2020-04-17", 1117., 36., 58., 49., 3., 2.429, 536.148, 17.28, 27.839, 
  23.519, 1.44, 1.166, 1.07, "", "", "", "", "", "", "", "", 447., 10869., 
  5.217, 0.215, 543., 0.261, 0.107, 9.4, "tests performed", "", "", "", "", 
  "", "", "", "", "", "", 2.08338*^6, 82.6, 39.1, 13.26, 8.16, 13111.214, 5., 
  322.688, 10.08, "", "", "", 4.28, 75.8, 0.774}, 
 {"MKD", "Europe", "North Macedonia", "2020-04-18", 1170., 53., 58.571, 49., 
  0., 2.143, 561.587, 25.439, 28.114, 23.519, 0., 1.029, 0.98, "", "", "", 
  "", "", "", "", "", 687., 11556., 5.547, 0.33, 558., 0.268, 0.105, 9.5, 
  "tests performed", "", "", "", "", "", "", "", "", "", "", 2.08338*^6, 
  82.6, 39.1, 13.26, 8.16, 13111.214, 5., 322.688, 10.08, "", "", "", 4.28, 
  75.8, 0.774}, {"MKD", "Europe", "North Macedonia", "2020-04-19", 1207., 
  37., 54.143, 51., 2., 2.429, 579.347, 17.76, 25.988, 24.479, 0.96, 1.166, 
  0.9, "", "", "", "", "", "", "", "", 314., 11870., 5.697, 0.151, 545., 
  0.262, 0.099, 10.1, "tests performed", "", "", "", "", "", "", "", "", "", 
  "", 2.08338*^6, 82.6, 39.1, 13.26, 8.16, 13111.214, 5., 322.688, 10.08, "", 
  "", "", 4.28, 75.8, 0.774}, {"MKD", "Europe", "North Macedonia", 
  "2020-04-20", 1225., 18., 53., 54., 3., 2.286, 587.987, 8.64, 25.439, 
  25.919, 1.44, 1.097, 0.84, "", "", "", "", "", "", "", "", 236., 12106., 
  5.811, 0.113, 478., 0.229, 0.111, 9., "tests performed", "", "", "", "", 
  "", "", "", "", "", "", 2.08338*^6, 82.6, 39.1, 13.26, 8.16, 13111.214, 5., 
  322.688, 10.08, "", "", "", 4.28, 75.8, 0.774}, 
 {"MKD", "Europe", "North Macedonia", "2020-04-21", 1231., 6., 46.143, 55., 
  1., 1.571, 590.867, 2.88, 22.148, 26.399, 0.48, 0.754, 0.79, "", "", "", 
  "", "", "", "", "", 234., 12340., 5.923, 0.112, 440., 0.211, 0.105, 9.5, 
  "tests performed", "", "", "", "", "", "", "", "", "", "", 2.08338*^6, 
  82.6, 39.1, 13.26, 8.16, 13111.214, 5., 322.688, 10.08, "", "", "", 4.28, 
  75.8, 0.774}, {"MKD", "Europe", "North Macedonia", "2020-04-22", 1259., 
  28., 40.714, 56., 1., 1.571, 604.306, 13.44, 19.542, 26.879, 0.48, 0.754, 
  0.77, "", "", "", "", "", "", "", "", 660., 13000., 6.24, 0.317, 463., 
  0.222, 0.088, 11.4, "tests performed", "", "", "", "", "", "", "", "", "", 
  "", 2.08338*^6, 82.6, 39.1, 13.26, 8.16, 13111.214, 5., 322.688, 10.08, "", 
  "", "", 4.28, 75.8, 0.774}, {"MKD", "Europe", "North Macedonia", 
  "2020-04-23", 1300., 41., 31.286, 56., 0., 1.429, 623.986, 19.68, 15.017, 
  26.879, 0., 0.686, 0.75, "", "", "", "", "", "", "", "", 649., 13649., 
  6.551, 0.312, 461., 0.221, 0.068, 14.7, "tests performed", "", "", "", "", 
  "", "", "", "", "", "", 2.08338*^6, 82.6, 39.1, 13.26, 8.16, 13111.214, 5., 
  322.688, 10.08, "", "", "", 4.28, 75.8, 0.774}, 
 {"MKD", "Europe", "North Macedonia", "2020-04-24", 1326., 26., 29.857, 57., 
  1., 1.143, 636.466, 12.48, 14.331, 27.359, 0.48, 0.549, 0.75, "", "", "", 
  "", "", "", "", "", 408., 14057., 6.747, 0.196, 455., 0.218, 0.066, 15.2, 
  "tests performed", "", "", "", "", "", "", "", "", "", "", 2.08338*^6, 
  82.6, 39.1, 13.26, 8.16, 13111.214, 5., 322.688, 10.08, "", "", "", 4.28, 
  75.8, 0.774}, {"MKD", "Europe", "North Macedonia", "2020-04-25", 1367., 
  41., 28.143, 59., 2., 1.429, 656.145, 19.68, 13.508, 28.319, 0.96, 0.686, 
  0.74, "", "", "", "", "", "", "", "", 701., 14758., 7.084, 0.336, 457., 
  0.219, 0.062, 16.2, "tests performed", "", "", "", "", "", "", "", "", "", 
  "", 2.08338*^6, 82.6, 39.1, 13.26, 8.16, 13111.214, 5., 322.688, 10.08, "", 
  "", "", 4.28, 75.8, 0.774}, {"MKD", "Europe", "North Macedonia", 
  "2020-04-26", 1386., 19., 25.571, 61., 2., 1.429, 665.265, 9.12, 12.274, 
  29.279, 0.96, 0.686, 0.73, "", "", "", "", "", "", "", "", 362., 15120., 
  7.257, 0.174, 464., 0.223, 0.055, 18.1, "tests performed", "", "", "", "", 
  "", "", "", "", "", "", 2.08338*^6, 82.6, 39.1, 13.26, 8.16, 13111.214, 5., 
  322.688, 10.08, "", "", "", 4.28, 75.8, 0.774}, 
 {"MKD", "Europe", "North Macedonia", "2020-04-27", 1399., 13., 24.857, 65., 
  4., 1.571, 671.505, 6.24, 11.931, 31.199, 1.92, 0.754, 0.72, "", "", "", 
  "", "", "", "", "", 289., 15409., 7.396, 0.139, 472., 0.227, 0.053, 19., 
  "tests performed", "", "", "", "", "", "", "", "", "", "", 2.08338*^6, 
  82.6, 39.1, 13.26, 8.16, 13111.214, 5., 322.688, 10.08, "", "", "", 4.28, 
  75.8, 0.774}, {"MKD", "Europe", "North Macedonia", "2020-04-28", 1421., 
  22., 27.143, 71., 6., 2.286, 682.065, 10.56, 13.028, 34.079, 2.88, 1.097, 
  0.72, "", "", "", "", "", "", "", "", 362., 15771., 7.57, 0.174, 490., 
  0.235, 0.055, 18.1, "tests performed", "", "", "", "", "", "", "", "", "", 
  "", 2.08338*^6, 82.6, 39.1, 13.26, 8.16, 13111.214, 5., 322.688, 10.08, "", 
  "", "", 4.28, 75.8, 0.774}, {"MKD", "Europe", "North Macedonia", 
  "2020-04-29", 1442., 21., 26.143, 73., 2., 2.429, 692.144, 10.08, 12.548, 
  35.039, 0.96, 1.166, 0.71, "", "", "", "", "", "", "", "", 279., 16050., 
  7.704, 0.134, 436., 0.209, 0.06, 16.7, "tests performed", "", "", "", "", 
  "", "", "", "", "", "", 2.08338*^6, 82.6, 39.1, 13.26, 8.16, 13111.214, 5., 
  322.688, 10.08, "", "", "", 4.28, 75.8, 0.774}, 
 {"MKD", "Europe", "North Macedonia", "2020-04-30", 1465., 23., 23.571, 77., 
  4., 3., 703.184, 11.04, 11.314, 36.959, 1.92, 1.44, 0.68, "", "", "", "", 
  "", "", "", "", 386., 16436., 7.889, 0.185, 398., 0.191, 0.059, 16.9, 
  "tests performed", "", "", "", "", "", "", "", "", "", "", 2.08338*^6, 
  82.6, 39.1, 13.26, 8.16, 13111.214, 5., 322.688, 10.08, "", "", "", 4.28, 
  75.8, 0.774}, {"MKD", "Europe", "North Macedonia", "2020-05-01", 1494., 
  29., 24., 81., 4., 3.429, 717.104, 13.92, 11.52, 38.879, 1.92, 1.646, 0.69, 
  "", "", "", "", "", "", "", "", 362., 16798., 8.063, 0.174, 392., 0.188, 
  0.061, 16.3, "tests performed", "", "", "", "", "", "", "", "", "", "", 
  2.08338*^6, 82.6, 39.1, 13.26, 8.16, 13111.214, 5., 322.688, 10.08, "", "", 
  "", 4.28, 75.8, 0.774}, {"MKD", "Europe", "North Macedonia", "2020-05-02", 
  1506., 12., 19.857, 82., 1., 3.286, 722.864, 5.76, 9.531, 39.359, 0.48, 
  1.577, 0.66, "", "", "", "", "", "", "", "", 199., 16997., 8.158, 0.096, 
  320., 0.154, 0.062, 16.1, "tests performed", "", "", "", "", "", "", "", 
  "", "", "", 2.08338*^6, 82.6, 39.1, 13.26, 8.16, 13111.214, 5., 322.688, 
  10.08, "", "", "", 4.28, 75.8, 0.774}, {"MKD", "Europe", "North Macedonia", 
  "2020-05-03", 1511., 5., 17.857, 84., 2., 3.286, 725.264, 2.4, 8.571, 
  40.319, 0.96, 1.577, 0.67, "", "", "", "", "", "", "", "", 249., 17246., 
  8.278, 0.12, 304., 0.146, 0.059, 17., "tests performed", "", "", "", "", 
  "", "", "", "", "", "", 2.08338*^6, 82.6, 39.1, 13.26, 8.16, 13111.214, 5., 
  322.688, 10.08, "", "", "", 4.28, 75.8, 0.774}, 
 {"MKD", "Europe", "North Macedonia", "2020-05-04", 1518., 7., 17., 85., 1., 
  2.857, 728.624, 3.36, 8.16, 40.799, 0.48, 1.371, 0.72, "", "", "", "", "", 
  "", "", "", 113., 17359., 8.332, 0.054, 279., 0.134, 0.061, 16.4, 
  "tests performed", "", "", "", "", "", "", "", "", "", "", 2.08338*^6, 
  82.6, 39.1, 13.26, 8.16, 13111.214, 5., 322.688, 10.08, "", "", "", 4.28, 
  75.8, 0.774}, {"MKD", "Europe", "North Macedonia", "2020-05-05", 1526., 8., 
  15., 86., 1., 2.143, 732.464, 3.84, 7.2, 41.279, 0.48, 1.029, 0.78, "", "", 
  "", "", "", "", "", "", 185., 17544., 8.421, 0.089, 253., 0.121, 0.059, 
  16.9, "tests performed", "", "", "", "", "", "", "", "", "", "", 
  2.08338*^6, 82.6, 39.1, 13.26, 8.16, 13111.214, 5., 322.688, 10.08, "", "", 
  "", 4.28, 75.8, 0.774}, {"MKD", "Europe", "North Macedonia", "2020-05-06", 
  1539., 13., 13.857, 88., 2., 2.143, 738.703, 6.24, 6.651, 42.239, 0.96, 
  1.029, 0.85, "", "", "", "", "", "", "", "", 292., 17836., 8.561, 0.14, 
  255., 0.122, 0.054, 18.4, "tests performed", "", "", "", "", "", "", "", 
  "", "", "", 2.08338*^6, 82.6, 39.1, 13.26, 8.16, 13111.214, 5., 322.688, 
  10.08, "", "", "", 4.28, 75.8, 0.774}, {"MKD", "Europe", "North Macedonia", 
  "2020-05-07", 1572., 33., 15.286, 89., 1., 1.714, 754.543, 15.84, 7.337, 
  42.719, 0.48, 0.823, 0.92, "", "", "", "", "", "", "", "", 332., 18168., 
  8.72, 0.159, 247., 0.119, 0.062, 16.2, "tests performed", "", "", "", "", 
  "", "", "", "", "", "", 2.08338*^6, 82.6, 39.1, 13.26, 8.16, 13111.214, 5., 
  322.688, 10.08, "", "", "", 4.28, 75.8, 0.774}, 
 {"MKD", "Europe", "North Macedonia", "2020-05-08", 1586., 14., 13.143, 90., 
  1., 1.286, 761.263, 6.72, 6.308, 43.199, 0.48, 0.617, 0.97, "", "", "", "", 
  "", "", "", "", 242., 18410., 8.837, 0.116, 230., 0.11, 0.057, 17.5, 
  "tests performed", "", "", "", "", "", "", "", "", "", "", 2.08338*^6, 
  82.6, 39.1, 13.26, 8.16, 13111.214, 5., 322.688, 10.08, "", "", "", 4.28, 
  75.8, 0.774}, {"MKD", "Europe", "North Macedonia", "2020-05-09", 1622., 
  36., 16.571, 91., 1., 1.286, 778.543, 17.28, 7.954, 43.679, 0.48, 0.617, 
  1.02, "", "", "", "", "", "", "", "", 411., 18821., 9.034, 0.197, 261., 
  0.125, 0.063, 15.8, "tests performed", "", "", "", "", "", "", "", "", "", 
  "", 2.08338*^6, 82.6, 39.1, 13.26, 8.16, 13111.214, 5., 322.688, 10.08, "", 
  "", "", 4.28, 75.8, 0.774}, {"MKD", "Europe", "North Macedonia", 
  "2020-05-10", 1642., 20., 18.714, 91., 0., 1., 788.142, 9.6, 8.983, 43.679, 
  0., 0.48, 1.02, "", "", "", "", "", "", "", "", 275., 19096., 9.166, 0.132, 
  264., 0.127, 0.071, 14.1, "tests performed", "", "", "", "", "", "", "", 
  "", "", "", 2.08338*^6, 82.6, 39.1, 13.26, 8.16, 13111.214, 5., 322.688, 
  10.08, "", "", "", 4.28, 75.8, 0.774}, {"MKD", "Europe", "North Macedonia", 
  "2020-05-11", 1664., 22., 20.857, 91., 0., 0.857, 798.702, 10.56, 10.011, 
  43.679, 0., 0.411, 1.03, "", "", "", "", "", "", "", "", 145., 19241., 
  9.235, 0.07, 269., 0.129, 0.078, 12.9, "tests performed", "", "", "", "", 
  "", "", "", "", "", "", 2.08338*^6, 82.6, 39.1, 13.26, 8.16, 13111.214, 5., 
  322.688, 10.08, "", "", "", 4.28, 75.8, 0.774}, 
 {"MKD", "Europe", "North Macedonia", "2020-05-12", 1674., 10., 21.143, 92., 
  1., 0.857, 803.502, 4.8, 10.148, 44.159, 0.48, 0.411, 1.02, "", "", "", "", 
  "", "", "", "", 189., 19430., 9.326, 0.091, 269., 0.129, 0.079, 12.7, 
  "tests performed", "", "", "", "", "", "", "", "", "", "", 2.08338*^6, 
  82.6, 39.1, 13.26, 8.16, 13111.214, 5., 322.688, 10.08, "", "", "", 4.28, 
  75.8, 0.774}, {"MKD", "Europe", "North Macedonia", "2020-05-13", 1694., 
  20., 22.143, 95., 3., 1., 813.102, 9.6, 10.628, 45.599, 1.44, 0.48, 1.03, 
  "", "", "", "", "", "", "", "", 309., 19739., 9.475, 0.148, 272., 0.131, 
  0.081, 12.3, "tests performed", "", "", "", "", "", "", "", "", "", "", 
  2.08338*^6, 82.6, 39.1, 13.26, 8.16, 13111.214, 5., 322.688, 10.08, "", "", 
  "", 4.28, 75.8, 0.774}, {"MKD", "Europe", "North Macedonia", "2020-05-14", 
  1723., 29., 21.571, 95., 0., 0.857, 827.021, 13.92, 10.354, 45.599, 0., 
  0.411, 1.04, "", "", "", "", "", "", "", "", 349., 20088., 9.642, 0.168, 
  274., 0.132, 0.079, 12.7, "tests performed", "", "", "", "", "", "", "", 
  "", "", "", 2.08338*^6, 82.6, 39.1, 13.26, 8.16, 13111.214, 5., 322.688, 
  10.08, "", "", "", 4.28, 75.8, 0.774}, {"MKD", "Europe", "North Macedonia", 
  "2020-05-15", 1740., 17., 22., 97., 2., 1., 835.181, 8.16, 10.56, 46.559, 
  0.96, 0.48, 1.06, "", "", "", "", "", "", "", "", 460., 20548., 9.863, 
  0.221, 305., 0.146, 0.072, 13.9, "tests performed", "", "", "", "", "", "", 
  "", "", "", "", 2.08338*^6, 82.6, 39.1, 13.26, 8.16, 13111.214, 5., 
  322.688, 10.08, "", "", "", 4.28, 75.8, 0.774}, 
 {"MKD", "Europe", "North Macedonia", "2020-05-16", 1762., 22., 20., 98., 1., 
  1., 845.741, 10.56, 9.6, 47.039, 0.48, 0.48, 1.09, "", "", "", "", "", "", 
  "", "", 462., 21010., 10.085, 0.222, 313., 0.15, 0.064, 15.7, 
  "tests performed", "", "", "", "", "", "", "", "", "", "", 2.08338*^6, 
  82.6, 39.1, 13.26, 8.16, 13111.214, 5., 322.688, 10.08, "", "", "", 4.28, 
  75.8, 0.774}, {"MKD", "Europe", "North Macedonia", "2020-05-17", 1792., 
  30., 21.429, 101., 3., 1.429, 860.141, 14.4, 10.285, 48.479, 1.44, 0.686, 
  1.13, "", "", "", "", "", "", "", "", 426., 21436., 10.289, 0.204, 334., 
  0.16, 0.064, 15.6, "tests performed", "", "", "", "", "", "", "", "", "", 
  "", 2.08338*^6, 82.6, 39.1, 13.26, 8.16, 13111.214, 5., 322.688, 10.08, "", 
  "", "", 4.28, 75.8, 0.774}, {"MKD", "Europe", "North Macedonia", 
  "2020-05-18", 1817., 25., 21.857, 104., 3., 1.857, 872.14, 12., 10.491, 
  49.919, 1.44, 0.891, 1.15, "", "", "", "", "", "", "", "", 286., 21722., 
  10.426, 0.137, 354., 0.17, 0.062, 16.2, "tests performed", "", "", "", "", 
  "", "", "", "", "", "", 2.08338*^6, 82.6, 39.1, 13.26, 8.16, 13111.214, 5., 
  322.688, 10.08, "", "", "", 4.28, 75.8, 0.774}, 
 {"MKD", "Europe", "North Macedonia", "2020-05-19", 1839., 22., 23.571, 106., 
  2., 2., 882.7, 10.56, 11.314, 50.879, 0.96, 0.96, 1.16, "", "", "", "", "", 
  "", "", "", 533., 22255., 10.682, 0.256, 404., 0.194, 0.058, 17.1, 
  "tests performed", "", "", "", "", "", "", "", "", "", "", 2.08338*^6, 
  82.6, 39.1, 13.26, 8.16, 13111.214, 5., 322.688, 10.08, "", "", "", 4.28, 
  75.8, 0.774}, {"MKD", "Europe", "North Macedonia", "2020-05-20", 1858., 
  19., 23.429, 110., 4., 2.143, 891.82, 9.12, 11.245, 52.799, 1.92, 1.029, 
  1.15, "", "", "", "", "", "", "", "", 512., 22767., 10.928, 0.246, 433., 
  0.208, 0.054, 18.5, "tests performed", "", "", "", "", "", "", "", "", "", 
  "", 2.08338*^6, 82.6, 39.1, 13.26, 8.16, 13111.214, 5., 322.688, 10.08, "", 
  "", "", 4.28, 75.8, 0.774}, {"MKD", "Europe", "North Macedonia", 
  "2020-05-21", 1898., 40., 25., 111., 1., 2.286, 911.02, 19.2, 12., 53.279, 
  0.48, 1.097, 1.16, "", "", "", "", "", "", "", "", 549., 23316., 11.191, 
  0.264, 461., 0.221, 0.054, 18.4, "tests performed", "", "", "", "", "", "", 
  "", "", "", "", 2.08338*^6, 82.6, 39.1, 13.26, 8.16, 13111.214, 5., 
  322.688, 10.08, "", "", "", 4.28, 75.8, 0.774}, 
 {"MKD", "Europe", "North Macedonia", "2020-05-22", 1921., 23., 25.857, 112., 
  1., 2.143, 922.059, 11.04, 12.411, 53.759, 0.48, 1.029, 1.15, "", "", "", 
  "", "", "", "", "", 702., 24018., 11.528, 0.337, 496., 0.238, 0.052, 19.2, 
  "tests performed", "", "", "", "", "", "", "", "", "", "", 2.08338*^6, 
  82.6, 39.1, 13.26, 8.16, 13111.214, 5., 322.688, 10.08, "", "", "", 4.28, 
  75.8, 0.774}, {"MKD", "Europe", "North Macedonia", "2020-05-23", 1941., 
  20., 25.571, 113., 1., 2.143, 931.659, 9.6, 12.274, 54.239, 0.48, 1.029, 
  1.17, "", "", "", "", "", "", "", "", 744., 24762., 11.885, 0.357, 536., 
  0.257, 0.048, 21., "tests performed", "", "", "", "", "", "", "", "", "", 
  "", 2.08338*^6, 82.6, 39.1, 13.26, 8.16, 13111.214, 5., 322.688, 10.08, "", 
  "", "", 4.28, 75.8, 0.774}, {"MKD", "Europe", "North Macedonia", 
  "2020-05-24", 1978., 37., 26.571, 113., 0., 1.714, 949.419, 17.76, 12.754, 
  54.239, 0., 0.823, 1.21, "", "", "", "", "", "", "", "", 508., 25270., 
  12.129, 0.244, 548., 0.263, 0.048, 20.6, "tests performed", "", "", "", "", 
  "", "", "", "", "", "", 2.08338*^6, 82.6, 39.1, 13.26, 8.16, 13111.214, 5., 
  322.688, 10.08, "", "", "", 4.28, 75.8, 0.774}, 
 {"MKD", "Europe", "North Macedonia", "2020-05-25", 1999., 21., 26., 113., 
  0., 1.286, 959.499, 10.08, 12.48, 54.239, 0., 0.617, 1.23, "", "", "", "", 
  "", "", "", "", 258., 25528., 12.253, 0.124, 544., 0.261, 0.048, 20.9, 
  "tests performed", "", "", "", "", "", "", "", "", "", "", 2.08338*^6, 
  82.6, 39.1, 13.26, 8.16, 13111.214, 5., 322.688, 10.08, "", "", "", 4.28, 
  75.8, 0.774}, {"MKD", "Europe", "North Macedonia", "2020-05-26", 2014., 
  15., 25., 116., 3., 1.429, 966.698, 7.2, 12., 55.679, 1.44, 0.686, 1.28, 
  "", "", "", "", "", "", "", "", 314., 25842., 12.404, 0.151, 512., 0.246, 
  0.049, 20.5, "tests performed", "", "", "", "", "", "", "", "", "", "", 
  2.08338*^6, 82.6, 39.1, 13.26, 8.16, 13111.214, 5., 322.688, 10.08, "", "", 
  "", 4.28, 75.8, 0.774}, {"MKD", "Europe", "North Macedonia", "2020-05-27", 
  2039., 25., 25.857, 119., 3., 1.286, 978.698, 12., 12.411, 57.119, 1.44, 
  0.617, 1.35, "", "", "", "", "", "", "", "", 622., 26464., 12.702, 0.299, 
  528., 0.253, 0.049, 20.4, "tests performed", "", "", "", "", "", "", "", 
  "", "", "", 2.08338*^6, 82.6, 39.1, 13.26, 8.16, 13111.214, 5., 322.688, 
  10.08, "", "", "", 4.28, 75.8, 0.774}, {"MKD", "Europe", "North Macedonia", 
  "2020-05-28", 2077., 38., 25.571, 121., 2., 1.429, 996.938, 18.24, 12.274, 
  58.079, 0.96, 0.686, 1.44, "", "", "", "", "", "", "", "", 560., 27024., 
  12.971, 0.269, 530., 0.254, 0.048, 20.7, "tests performed", "", "", "", "", 
  "", "", "", "", "", "", 2.08338*^6, 82.6, 39.1, 13.26, 8.16, 13111.214, 5., 
  322.688, 10.08, "", "", "", 4.28, 75.8, 0.774}, 
 {"MKD", "Europe", "North Macedonia", "2020-05-29", 2129., 52., 29.714, 126., 
  5., 2., 1021.897, 24.959, 14.263, 60.479, 2.4, 0.96, 1.54, "", "", "", "", 
  "", "", "", "", 660., 27684., 13.288, 0.317, 524., 0.252, 0.057, 17.6, 
  "tests performed", "", "", "", "", "", "", "", "", "", "", 2.08338*^6, 
  82.6, 39.1, 13.26, 8.16, 13111.214, 5., 322.688, 10.08, "", "", "", 4.28, 
  75.8, 0.774}, {"MKD", "Europe", "North Macedonia", "2020-05-30", 2164., 
  35., 31.857, 131., 5., 2.571, 1038.697, 16.8, 15.291, 62.879, 2.4, 1.234, 
  1.63, "", "", "", "", "", "", "", "", 1120., 28804., 13.826, 0.538, 577., 
  0.277, 0.055, 18.1, "tests performed", "", "", "", "", "", "", "", "", "", 
  "", 2.08338*^6, 82.6, 39.1, 13.26, 8.16, 13111.214, 5., 322.688, 10.08, "", 
  "", "", 4.28, 75.8, 0.774}, {"MKD", "Europe", "North Macedonia", 
  "2020-05-31", 2226., 62., 35.429, 133., 2., 2.857, 1068.456, 29.759, 
  17.005, 63.839, 0.96, 1.371, 1.74, "", "", "", "", "", "", "", "", 771., 
  29575., 14.196, 0.37, 615., 0.295, 0.058, 17.4, "tests performed", "", "", 
  "", "", "", "", "", "", "", "", 2.08338*^6, 82.6, 39.1, 13.26, 8.16, 
  13111.214, 5., 322.688, 10.08, "", "", "", 4.28, 75.8, 0.774}, 
 {"MKD", "Europe", "North Macedonia", "2020-06-01", 2315., 89., 45.143, 140., 
  7., 3.857, 1111.175, 42.719, 21.668, 67.198, 3.36, 1.851, 1.83, "", "", "", 
  "", "", "", "", "", 727., 30302., 14.545, 0.349, 682., 0.327, 0.066, 15.1, 
  "tests performed", "", "", "", "", "", "", "", "", "", "", 2.08338*^6, 
  82.6, 39.1, 13.26, 8.16, 13111.214, 5., 322.688, 10.08, "", "", "", 4.28, 
  75.8, 0.774}, {"MKD", "Europe", "North Macedonia", "2020-06-02", 2391., 
  76., 53.857, 141., 1., 3.571, 1147.654, 36.479, 25.851, 67.678, 0.48, 
  1.714, 1.85, "", "", "", "", "", "", "", "", 885., 31187., 14.969, 0.425, 
  764., 0.367, 0.07, 14.2, "tests performed", "", "", "", "", "", "", "", "", 
  "", "", 2.08338*^6, 82.6, 39.1, 13.26, 8.16, 13111.214, 5., 322.688, 10.08, 
  "", "", "", 4.28, 75.8, 0.774}, {"MKD", "Europe", "North Macedonia", 
  "2020-06-03", 2492., 101., 64.714, 145., 4., 3.714, 1196.133, 48.479, 
  31.062, 69.598, 1.92, 1.783, 1.85, "", "", "", "", "", "", "", "", 974., 
  32161., 15.437, 0.468, 814., 0.391, 0.08, 12.6, "tests performed", "", "", 
  "", "", "", "", "", "", "", "", 2.08338*^6, 82.6, 39.1, 13.26, 8.16, 
  13111.214, 5., 322.688, 10.08, "", "", "", 4.28, 75.8, 0.774}, 
 {"MKD", "Europe", "North Macedonia", "2020-06-04", 2611., 119., 76.286, 
  147., 2., 3.714, 1253.252, 57.119, 36.616, 70.558, 0.96, 1.783, 1.82, "", 
  "", "", "", "", "", "", "", 953., 33114., 15.894, 0.457, 870., 0.418, 
  0.088, 11.4, "tests performed", "", "", "", "", "", "", "", "", "", "", 
  2.08338*^6, 82.6, 39.1, 13.26, 8.16, 13111.214, 5., 322.688, 10.08, "", "", 
  "", 4.28, 75.8, 0.774}, {"MKD", "Europe", "North Macedonia", "2020-06-05", 
  2790., 179., 94.429, 149., 2., 3.286, 1339.17, 85.918, 45.325, 71.518, 
  0.96, 1.577, 1.78, "", "", "", "", "", "", "", "", 1272., 34386., 16.505, 
  0.611, 957., 0.459, 0.099, 10.1, "tests performed", "", "", "", "", "", "", 
  "", "", "", "", 2.08338*^6, 82.6, 39.1, 13.26, 8.16, 13111.214, 5., 
  322.688, 10.08, "", "", "", 4.28, 75.8, 0.774}, 
 {"MKD", "Europe", "North Macedonia", "2020-06-06", 2915., 125., 107.286, 
  151., 2., 2.857, 1399.169, 59.999, 51.496, 72.478, 0.96, 1.371, 1.69, "", 
  "", "", "", "", "", "", "", 1085., 35471., 17.026, 0.521, 952., 0.457, 
  0.113, 8.9, "tests performed", "", "", "", "", "", "", "", "", "", "", 
  2.08338*^6, 82.6, 39.1, 13.26, 8.16, 13111.214, 5., 322.688, 10.08, "", "", 
  "", 4.28, 75.8, 0.774}, {"MKD", "Europe", "North Macedonia", "2020-06-07", 
  3025., 110., 114.143, 153., 2., 2.857, 1451.967, 52.799, 54.787, 73.438, 
  0.96, 1.371, 1.6, "", "", "", "", "", "", "", "", 854., 36325., 17.436, 
  0.41, 964., 0.463, 0.118, 8.4, "tests performed", "", "", "", "", "", "", 
  "", "", "", "", 2.08338*^6, 82.6, 39.1, 13.26, 8.16, 13111.214, 5., 
  322.688, 10.08, "", "", "", 4.28, 75.8, 0.774}, 
 {"MKD", "Europe", "North Macedonia", "2020-06-08", 3152., 127., 119.571, 
  156., 3., 2.286, 1512.926, 60.959, 57.393, 74.878, 1.44, 1.097, 1.54, "", 
  "", "", "", "", "", "", "", 702., 37027., 17.773, 0.337, 961., 0.461, 
  0.124, 8., "tests performed", "", "", "", "", "", "", "", "", "", "", 
  2.08338*^6, 82.6, 39.1, 13.26, 8.16, 13111.214, 5., 322.688, 10.08, "", "", 
  "", 4.28, 75.8, 0.774}, {"MKD", "Europe", "North Macedonia", "2020-06-09", 
  3239., 87., 121.143, 157., 1., 2.286, 1554.685, 41.759, 58.147, 75.358, 
  0.48, 1.097, 1.48, "", "", "", "", "", "", "", "", 987., 38014., 18.246, 
  0.474, 975., 0.468, 0.124, 8., "tests performed", "", "", "", "", "", "", 
  "", "", "", "", 2.08338*^6, 82.6, 39.1, 13.26, 8.16, 13111.214, 5., 
  322.688, 10.08, "", "", "", 4.28, 75.8, 0.774}, 
 {"MKD", "Europe", "North Macedonia", "2020-06-10", 3364., 125., 124.571, 
  164., 7., 2.714, 1614.684, 59.999, 59.793, 78.718, 3.36, 1.303, 1.44, "", 
  "", "", "", "", "", "", "", 1019., 39033., 18.735, 0.489, 982., 0.471, 
  0.127, 7.9, "tests performed", "", "", "", "", "", "", "", "", "", "", 
  2.08338*^6, 82.6, 39.1, 13.26, 8.16, 13111.214, 5., 322.688, 10.08, "", "", 
  "", 4.28, 75.8, 0.774}, {"MKD", "Europe", "North Macedonia", "2020-06-11", 
  3538., 174., 132.429, 169., 5., 3.143, 1698.202, 83.518, 63.564, 81.118, 
  2.4, 1.509, 1.42, "", "", "", "", "", "", "", "", 971., 40004., 19.201, 
  0.466, 984., 0.472, 0.135, 7.4, "tests performed", "", "", "", "", "", "", 
  "", "", "", "", 2.08338*^6, 82.6, 39.1, 13.26, 8.16, 13111.214, 5., 
  322.688, 10.08, "", "", "", 4.28, 75.8, 0.774}, 
 {"MKD", "Europe", "North Macedonia", "2020-06-12", 3701., 163., 130.143, 
  171., 2., 3.143, 1776.44, 78.238, 62.467, 82.078, 0.96, 1.509, 1.38, "", 
  "", "", "", "", "", "", "", 1045., 41049., 19.703, 0.502, 952., 0.457, 
  0.137, 7.3, "tests performed", "", "", "", "", "", "", "", "", "", "", 
  2.08338*^6, 82.6, 39.1, 13.26, 8.16, 13111.214, 5., 322.688, 10.08, "", "", 
  "", 4.28, 75.8, 0.774}, {"MKD", "Europe", "North Macedonia", "2020-06-13", 
  3895., 194., 140., 179., 8., 4., 1869.558, 93.118, 67.198, 85.918, 3.84, 
  1.92, 1.35, "", "", "", "", "", "", "", "", 1213., 42262., 20.285, 0.582, 
  970., 0.466, 0.144, 6.9, "tests performed", "", "", "", "", "", "", "", "", 
  "", "", 2.08338*^6, 82.6, 39.1, 13.26, 8.16, 13111.214, 5., 322.688, 10.08, 
  "", "", "", 4.28, 75.8, 0.774}, {"MKD", "Europe", "North Macedonia", 
  "2020-06-14", 4057., 162., 147.429, 188., 9., 5., 1947.316, 77.758, 70.764, 
  90.238, 4.32, 2.4, 1.31, "", "", "", "", "", "", "", "", 778., 43040., 
  20.659, 0.373, 959., 0.46, 0.154, 6.5, "tests performed", "", "", "", "", 
  "", "", "", "", "", "", 2.08338*^6, 82.6, 39.1, 13.26, 8.16, 13111.214, 5., 
  322.688, 10.08, "", "", "", 4.28, 75.8, 0.774}, 
 {"MKD", "Europe", "North Macedonia", "2020-06-15", 4157., 100., 143.571, 
  193., 5., 5.286, 1995.315, 47.999, 68.913, 92.638, 2.4, 2.537, 1.26, "", 
  "", "", "", "", "", "", "", 841., 43881., 21.062, 0.404, 979., 0.47, 0.147, 
  6.8, "tests performed", "", "", "", "", "", "", "", "", "", "", 2.08338*^6, 
  82.6, 39.1, 13.26, 8.16, 13111.214, 5., 322.688, 10.08, "", "", "", 4.28, 
  75.8, 0.774}, {"MKD", "Europe", "North Macedonia", "2020-06-16", 4299., 
  142., 151.429, 201., 8., 6.286, 2063.474, 68.158, 72.684, 96.478, 3.84, 
  3.017, 1.23, "", "", "", "", "", "", "", "", 1173., 45054., 21.625, 0.563, 
  1006., 0.483, 0.151, 6.6, "tests performed", "", "", "", "", "", "", "", 
  "", "", "", 2.08338*^6, 82.6, 39.1, 13.26, 8.16, 13111.214, 5., 322.688, 
  10.08, "", "", "", 4.28, 75.8, 0.774}, {"MKD", "Europe", "North Macedonia", 
  "2020-06-17", 4482., 183., 159.714, 210., 9., 6.571, 2151.312, 87.838, 
  76.661, 100.798, 4.32, 3.154, 1.2, "", "", "", "", "", "", "", "", 1391., 
  46445., 22.293, 0.668, 1059., 0.508, 0.151, 6.6, "tests performed", "", "", 
  "", "", "", "", "", "", "", "", 2.08338*^6, 82.6, 39.1, 13.26, 8.16, 
  13111.214, 5., 322.688, 10.08, "", "", "", 4.28, 75.8, 0.774}, 
 {"MKD", "Europe", "North Macedonia", "2020-06-18", 4664., 182., 160.857, 
  216., 6., 6.714, 2238.67, 87.358, 77.21, 103.678, 2.88, 3.223, 1.15, "", 
  "", "", "", "", "", "", "", 1348., 47793., 22.94, 0.647, 1113., 0.534, 
  0.145, 6.9, "tests performed", "", "", "", "", "", "", "", "", "", "", 
  2.08338*^6, 82.6, 39.1, 13.26, 8.16, 13111.214, 5., 322.688, 10.08, "", "", 
  "", 4.28, 75.8, 0.774}, {"MKD", "Europe", "North Macedonia", "2020-06-19", 
  4820., 156., 159.857, 222., 6., 7.286, 2313.548, 74.878, 76.73, 106.558, 
  2.88, 3.497, 1.1, "", "", "", "", "", "", "", "", 1227., 49020., 23.529, 
  0.589, 1139., 0.547, 0.14, 7.1, "tests performed", "", "", "", "", "", "", 
  "", "", "", "", 2.08338*^6, 82.6, 39.1, 13.26, 8.16, 13111.214, 5., 
  322.688, 10.08, "", "", "", 4.28, 75.8, 0.774}, 
 {"MKD", "Europe", "North Macedonia", "2020-06-20", 5005., 185., 158.571, 
  233., 11., 7.714, 2402.346, 88.798, 76.113, 111.837, 5.28, 3.703, 1.07, "", 
  "", "", "", "", "", "", "", 1364., 50384., 24.184, 0.655, 1160., 0.557, 
  0.137, 7.3, "tests performed", "", "", "", "", "", "", "", "", "", "", 
  2.08338*^6, 82.6, 39.1, 13.26, 8.16, 13111.214, 5., 322.688, 10.08, "", "", 
  "", 4.28, 75.8, 0.774}, {"MKD", "Europe", "North Macedonia", "2020-06-21", 
  5106., 101., 149.857, 238., 5., 7.143, 2450.825, 48.479, 71.93, 114.237, 
  2.4, 3.428, 1.03, "", "", "", "", "", "", "", "", 776., 51160., 24.556, 
  0.372, 1160., 0.557, 0.129, 7.7, "tests performed", "", "", "", "", "", "", 
  "", "", "", "", 2.08338*^6, 82.6, 39.1, 13.26, 8.16, 13111.214, 5., 
  322.688, 10.08, "", "", "", 4.28, 75.8, 0.774}, 
 {"MKD", "Europe", "North Macedonia", "2020-06-22", 5196., 90., 148.429, 
  247., 9., 7.714, 2494.024, 43.199, 71.244, 118.557, 4.32, 3.703, 1.02, "", 
  "", "", "", "", "", "", "", 665., 51825., 24.875, 0.319, 1135., 0.545, 
  0.131, 7.6, "tests performed", "", "", "", "", "", "", "", "", "", "", 
  2.08338*^6, 82.6, 39.1, 13.26, 8.16, 13111.214, 5., 322.688, 10.08, "", "", 
  "", 4.28, 75.8, 0.774}, {"MKD", "Europe", "North Macedonia", "2020-06-23", 
  5311., 115., 144.571, 251., 4., 7.143, 2549.223, 55.199, 69.393, 120.477, 
  1.92, 3.428, 1.02, "", "", "", "", "", "", "", "", 1363., 53188., 25.53, 
  0.654, 1162., 0.558, 0.124, 8., "tests performed", "", "", "", "", "", "", 
  "", "", "", "", 2.08338*^6, 82.6, 39.1, 13.26, 8.16, 13111.214, 5., 
  322.688, 10.08, "", "", "", 4.28, 75.8, 0.774}, 
 {"MKD", "Europe", "North Macedonia", "2020-06-24", 5445., 134., 137.571, 
  259., 8., 7., 2613.541, 64.319, 66.033, 124.317, 3.84, 3.36, 1.01, "", "", 
  "", "", "", "", "", "", 1208., 54396., 26.109, 0.58, 1136., 0.545, 0.121, 
  8.3, "tests performed", "", "", "", "", "", "", "", "", "", "", 2.08338*^6, 
  82.6, 39.1, 13.26, 8.16, 13111.214, 5., 322.688, 10.08, "", "", "", 4.28, 
  75.8, 0.774}, {"MKD", "Europe", "North Macedonia", "2020-06-25", 5595., 
  150., 133., 265., 6., 7., 2685.54, 71.998, 63.839, 127.197, 2.88, 3.36, 
  1.02, "", "", "", "", "", "", "", "", 1279., 55675., 26.723, 0.614, 1126., 
  0.54, 0.118, 8.5, "tests performed", "", "", "", "", "", "", "", "", "", 
  "", 2.08338*^6, 82.6, 39.1, 13.26, 8.16, 13111.214, 5., 322.688, 10.08, "", 
  "", "", 4.28, 75.8, 0.774}, {"MKD", "Europe", "North Macedonia", 
  "2020-06-26", 5758., 163., 134., 268., 3., 6.571, 2763.778, 78.238, 64.319, 
  128.637, 1.44, 3.154, 1.02, "", "", "", "", "", "", "", "", 1074., 56749., 
  27.239, 0.516, 1104., 0.53, 0.121, 8.2, "tests performed", "", "", "", "", 
  "", "", "", "", "", "", 2.08338*^6, 82.6, 39.1, 13.26, 8.16, 13111.214, 5., 
  322.688, 10.08, "", "", "", 4.28, 75.8, 0.774}, 
 {"MKD", "Europe", "North Macedonia", "2020-06-27", 5906., 148., 128.714, 
  277., 9., 6.286, 2834.817, 71.038, 61.781, 132.957, 4.32, 3.017, 1.03, "", 
  "", "", "", "", "", "", "", 1086., 57835., 27.76, 0.521, 1064., 0.511, 
  0.121, 8.3, "tests performed", "", "", "", "", "", "", "", "", "", "", 
  2.08338*^6, 82.6, 39.1, 13.26, 8.16, 13111.214, 5., 322.688, 10.08, "", "", 
  "", 4.28, 75.8, 0.774}, {"MKD", "Europe", "North Macedonia", "2020-06-28", 
  6080., 174., 139.143, 286., 9., 6.857, 2918.335, 83.518, 66.787, 137.277, 
  4.32, 3.291, 1.05, "", "", "", "", "", "", "", "", 870., 58705., 28.178, 
  0.418, 1078., 0.517, 0.129, 7.7, "tests performed", "", "", "", "", "", "", 
  "", "", "", "", 2.08338*^6, 82.6, 39.1, 13.26, 8.16, 13111.214, 5., 
  322.688, 10.08, "", "", "", 4.28, 75.8, 0.774}, 
 {"MKD", "Europe", "North Macedonia", "2020-06-29", 6209., 129., 144.714, 
  298., 12., 7.286, 2980.253, 61.919, 69.461, 143.037, 5.76, 3.497, 1.04, "", 
  "", "", "", "", "", "", "", 868., 59573., 28.594, 0.417, 1107., 0.531, 
  0.131, 7.6, "tests performed", "", "", "", "", "", "", "", "", "", "", 
  2.08338*^6, 82.6, 39.1, 13.26, 8.16, 13111.214, 5., 322.688, 10.08, "", "", 
  "", 4.28, 75.8, 0.774}, {"MKD", "Europe", "North Macedonia", "2020-06-30", 
  6334., 125., 146.143, 302., 4., 7.286, 3040.252, 59.999, 70.147, 144.957, 
  1.92, 3.497, 1.02, "", "", "", "", "", "", "", "", 1140., 60713., 29.142, 
  0.547, 1075., 0.516, 0.136, 7.4, "tests performed", "", "", "", "", "", "", 
  "", "", "", "", 2.08338*^6, 82.6, 39.1, 13.26, 8.16, 13111.214, 5., 
  322.688, 10.08, "", "", "", 4.28, 75.8, 0.774}, 
 {"MKD", "Europe", "North Macedonia", "2020-07-01", 6454., 120., 144.143, 
  306., 4., 6.714, 3097.851, 57.599, 69.187, 146.877, 1.92, 3.223, 1., "", 
  "", "", "", "", "", "", "", 954., 61667., 29.599, 0.458, 1039., 0.499, 
  0.139, 7.2, "tests performed", "", "", "", "", "", "", "", "", "", "", 
  2.08338*^6, 82.6, 39.1, 13.26, 8.16, 13111.214, 5., 322.688, 10.08, "", "", 
  "", 4.28, 75.8, 0.774}, {"MKD", "Europe", "North Macedonia", "2020-07-02", 
  6625., 171., 147.143, 321., 15., 8., 3179.929, 82.078, 70.627, 154.077, 
  7.2, 3.84, 1., "", "", "", "", "", "", "", "", 1653., 63320., 30.393, 
  0.793, 1092., 0.524, 0.135, 7.4, "tests performed", "", "", "", "", "", "", 
  "", "", "", "", 2.08338*^6, 82.6, 39.1, 13.26, 8.16, 13111.214, 5., 
  322.688, 10.08, "", "", "", 4.28, 75.8, 0.774}, 
 {"MKD", "Europe", "North Macedonia", "2020-07-03", 6787., 162., 147., 328., 
  7., 8.571, 3257.687, 77.758, 70.558, 157.436, 3.36, 4.114, 0.99, "", "", 
  "", "", "", "", "", "", 1517., 64837., 31.121, 0.728, 1155., 0.554, 0.127, 
  7.9, "tests performed", "", "", "", "", "", "", "", "", "", "", 2.08338*^6, 
  82.6, 39.1, 13.26, 8.16, 13111.214, 5., 322.688, 10.08, "", "", "", 4.28, 
  75.8, 0.774}, {"MKD", "Europe", "North Macedonia", "2020-07-04", 6932., 
  145., 146.571, 334., 6., 8.143, 3327.285, 69.598, 70.353, 160.316, 2.88, 
  3.908, 0.98, "", "", "", "", "", "", "", "", 1296., 66133., 31.743, 0.622, 
  1185., 0.569, 0.124, 8.1, "tests performed", "", "", "", "", "", "", "", 
  "", "", "", 2.08338*^6, 82.6, 39.1, 13.26, 8.16, 13111.214, 5., 322.688, 
  10.08, "", "", "", 4.28, 75.8, 0.774}, {"MKD", "Europe", "North Macedonia", 
  "2020-07-05", 7046., 114., 138., 341., 7., 7.857, 3382.004, 54.719, 66.239, 
  163.676, 3.36, 3.771, 0.99, "", "", "", "", "", "", "", "", 1032., 67165., 
  32.238, 0.495, 1209., 0.58, 0.114, 8.8, "tests performed", "", "", "", "", 
  "", "", "", "", "", "", 2.08338*^6, 82.6, 39.1, 13.26, 8.16, 13111.214, 5., 
  322.688, 10.08, "", "", "", 4.28, 75.8, 0.774}, 
 {"MKD", "Europe", "North Macedonia", "2020-07-06", 7124., 78., 130.714, 
  346., 5., 6.857, 3419.443, 37.439, 62.741, 166.076, 2.4, 3.291, 1., "", "", 
  "", "", "", "", "", "", 894., 68059., 32.668, 0.429, 1212., 0.582, 0.108, 
  9.3, "tests performed", "", "", "", "", "", "", "", "", "", "", 2.08338*^6, 
  82.6, 39.1, 13.26, 8.16, 13111.214, 5., 322.688, 10.08, "", "", "", 4.28, 
  75.8, 0.774}, {"MKD", "Europe", "North Macedonia", "2020-07-07", 7244., 
  120., 130., 351., 5., 7., 3477.042, 57.599, 62.399, 168.476, 2.4, 3.36, 
  1.02, "", "", "", "", "", "", "", "", 1367., 69426., 33.324, 0.656, 1245., 
  0.598, 0.104, 9.6, "tests performed", "", "", "", "", "", "", "", "", "", 
  "", 2.08338*^6, 82.6, 39.1, 13.26, 8.16, 13111.214, 5., 322.688, 10.08, "", 
  "", "", 4.28, 75.8, 0.774}, {"MKD", "Europe", "North Macedonia", 
  "2020-07-08", 7406., 162., 136., 359., 8., 7.571, 3554.8, 77.758, 65.279, 
  172.316, 3.84, 3.634, 1.05, "", "", "", "", "", "", "", "", 1794., 71220., 
  34.185, 0.861, 1365., 0.655, 0.1, 10., "tests performed", "", "", "", "", 
  "", "", "", "", "", "", 2.08338*^6, 82.6, 39.1, 13.26, 8.16, 13111.214, 5., 
  322.688, 10.08, "", "", "", 4.28, 75.8, 0.774}, 
 {"MKD", "Europe", "North Macedonia", "2020-07-09", 7572., 166., 135.286, 
  362., 3., 5.857, 3634.479, 79.678, 64.936, 173.756, 1.44, 2.811, 1.06, "", 
  "", "", "", "", "", "", "", 1470., 72690., 34.89, 0.706, 1339., 0.643, 
  0.101, 9.9, "tests performed", "", "", "", "", "", "", "", "", "", "", 
  2.08338*^6, 82.6, 39.1, 13.26, 8.16, 13111.214, 5., 322.688, 10.08, "", "", 
  "", 4.28, 75.8, 0.774}, {"MKD", "Europe", "North Macedonia", "2020-07-10", 
  7777., 205., 141.429, 368., 6., 5.714, 3732.876, 98.398, 67.884, 176.636, 
  2.88, 2.743, 1.07, "", "", "", "", "", "", "", "", 1728., 74418., 35.72, 
  0.829, 1369., 0.657, 0.103, 9.7, "tests performed", "", "", "", "", "", "", 
  "", "", "", "", 2.08338*^6, 82.6, 39.1, 13.26, 8.16, 13111.214, 5., 
  322.688, 10.08, "", "", "", 4.28, 75.8, 0.774}, 
 {"MKD", "Europe", "North Macedonia", "2020-07-11", 7975., 198., 149., 376., 
  8., 6., 3827.914, 95.038, 71.518, 180.476, 3.84, 2.88, 1.06, "", "", "", 
  "", "", "", "", "", 1751., 76169., 36.56, 0.84, 1434., 0.688, 0.104, 9.6, 
  "tests performed", "", "", "", "", "", "", "", "", "", "", 2.08338*^6, 
  82.6, 39.1, 13.26, 8.16, 13111.214, 5., 322.688, 10.08, "", "", "", 4.28, 
  75.8, 0.774}, {"MKD", "Europe", "North Macedonia", "2020-07-12", 8111., 
  136., 152.143, 382., 6., 5.857, 3893.193, 65.279, 73.027, 183.356, 2.88, 
  2.811, 1.04, "", "", "", "", "", "", "", "", 991., 77160., 37.036, 0.476, 
  1428., 0.685, 0.107, 9.4, "tests performed", "", "", "", "", "", "", "", 
  "", "", "", 2.08338*^6, 82.6, 39.1, 13.26, 8.16, 13111.214, 5., 322.688, 
  10.08, "", "", "", 4.28, 75.8, 0.774}, {"MKD", "Europe", "North Macedonia", 
  "2020-07-13", 8197., 86., 153.286, 385., 3., 5.571, 3934.472, 41.279, 
  73.575, 184.796, 1.44, 2.674, 1.03, "", "", "", "", "", "", "", "", 973., 
  78133., 37.503, 0.467, 1439., 0.691, 0.107, 9.4, "tests performed", "", "", 
  "", "", "", "", "", "", "", "", 2.08338*^6, 82.6, 39.1, 13.26, 8.16, 
  13111.214, 5., 322.688, 10.08, "", "", "", 4.28, 75.8, 0.774}, 
 {"MKD", "Europe", "North Macedonia", "2020-07-14", 8332., 135., 155.429, 
  389., 4., 5.429, 3999.27, 64.799, 74.604, 186.716, 1.92, 2.606, 1.03, "", 
  "", "", "", "", "", "", "", 1259., 79392., 38.107, 0.604, 1424., 0.684, 
  0.109, 9.2, "tests performed", "", "", "", "", "", "", "", "", "", "", 
  2.08338*^6, 82.6, 39.1, 13.26, 8.16, 13111.214, 5., 322.688, 10.08, "", "", 
  "", 4.28, 75.8, 0.774}, {"MKD", "Europe", "North Macedonia", "2020-07-15", 
  8530., 198., 160.571, 393., 4., 4.857, 4094.308, 95.038, 77.073, 188.636, 
  1.92, 2.331, 1.02, "", "", "", "", "", "", "", "", 1382., 80774., 38.771, 
  0.663, 1365., 0.655, 0.118, 8.5, "tests performed", "", "", "", "", "", "", 
  "", "", "", "", 2.08338*^6, 82.6, 39.1, 13.26, 8.16, 13111.214, 5., 
  322.688, 10.08, "", "", "", 4.28, 75.8, 0.774}, 
 {"MKD", "Europe", "North Macedonia", "2020-07-16", 8623., 93., 150.143, 
  401., 8., 5.571, 4138.947, 44.639, 72.067, 192.476, 3.84, 2.674, 1., "", 
  "", "", "", "", "", "", "", 830., 81604., 39.169, 0.398, 1273., 0.611, 
  0.118, 8.5, "tests performed", "", "", "", "", "", "", "", "", "", "", 
  2.08338*^6, 82.6, 39.1, 13.26, 8.16, 13111.214, 5., 322.688, 10.08, "", "", 
  "", 4.28, 75.8, 0.774}, {"MKD", "Europe", "North Macedonia", "2020-07-17", 
  8786., 163., 144.143, 406., 5., 5.429, 4217.186, 78.238, 69.187, 194.876, 
  2.4, 2.606, 1.01, "", "", "", "", "", "", "", "", 1612., 83216., 39.943, 
  0.774, 1257., 0.603, 0.115, 8.7, "tests performed", "", "", "", "", "", "", 
  "", "", "", "", 2.08338*^6, 82.6, 39.1, 13.26, 8.16, 13111.214, 5., 
  322.688, 10.08, "", "", "", 4.28, 75.8, 0.774}, 
 {"MKD", "Europe", "North Macedonia", "2020-07-18", 9026., 240., 150.143, 
  414., 8., 5.429, 4332.383, 115.197, 72.067, 198.716, 3.84, 2.606, 1.02, "", 
  "", "", "", "", "", "", "", 1700., 84916., 40.759, 0.816, 1250., 0.6, 0.12, 
  8.3, "tests performed", "", "", "", "", "", "", "", "", "", "", 2.08338*^6, 
  82.6, 39.1, 13.26, 8.16, 13111.214, 5., 322.688, 10.08, "", "", "", 4.28, 
  75.8, 0.774}, {"MKD", "Europe", "North Macedonia", "2020-07-19", 9153., 
  127., 148.857, 422., 8., 5.714, 4393.342, 60.959, 71.45, 202.555, 3.84, 
  2.743, 1., "", "", "", "", "", "", "", "", 904., 85820., 41.193, 0.434, 
  1237., 0.594, 0.12, 8.3, "tests performed", "", "", "", "", "", "", "", "", 
  "", "", 2.08338*^6, 82.6, 39.1, 13.26, 8.16, 13111.214, 5., 322.688, 10.08, 
  "", "", "", 4.28, 75.8, 0.774}, {"MKD", "Europe", "North Macedonia", 
  "2020-07-20", 9249., 96., 150.286, 432., 10., 6.714, 4439.421, 46.079, 
  72.136, 207.355, 4.8, 3.223, 0.99, "", "", "", "", "", "", "", "", 724., 
  86544., 41.54, 0.348, 1202., 0.577, 0.125, 8., "tests performed", "", "", 
  "", "", "", "", "", "", "", "", 2.08338*^6, 82.6, 39.1, 13.26, 8.16, 
  13111.214, 5., 322.688, 10.08, "", "", "", 4.28, 75.8, 0.774}, 
 {"MKD", "Europe", "North Macedonia", "2020-07-21", 9412., 163., 154.286, 
  432., 0., 6.143, 4517.659, 78.238, 74.055, 207.355, 0., 2.949, 0.98, "", 
  "", "", "", "", "", "", "", 1722., 88266., 42.367, 0.827, 1268., 0.609, 
  0.122, 8.2, "tests performed", "", "", "", "", "", "", "", "", "", "", 
  2.08338*^6, 82.6, 39.1, 13.26, 8.16, 13111.214, 5., 322.688, 10.08, "", "", 
  "", 4.28, 75.8, 0.774}, {"MKD", "Europe", "North Macedonia", "2020-07-22", 
  9547., 135., 145.286, 442., 10., 7., 4582.457, 64.799, 69.736, 212.155, 
  4.8, 3.36, 0.95, "", "", "", "", "", "", "", "", 1437., 89703., 43.056, 
  0.69, 1276., 0.612, 0.114, 8.8, "tests performed", "", "", "", "", "", "", 
  "", "", "", "", 2.08338*^6, 82.6, 39.1, 13.26, 8.16, 13111.214, 5., 
  322.688, 10.08, "", "", "", 4.28, 75.8, 0.774}, 
 {"MKD", "Europe", "North Macedonia", "2020-07-23", 9669., 122., 149.429, 
  445., 3., 6.286, 4641.016, 58.559, 71.724, 213.595, 1.44, 3.017, 0.94, "", 
  "", "", "", "", "", "", "", 1312., 91015., 43.686, 0.63, 1344., 0.645, 
  0.111, 9., "tests performed", "", "", "", "", "", "", "", "", "", "", 
  2.08338*^6, 82.6, 39.1, 13.26, 8.16, 13111.214, 5., 322.688, 10.08, "", "", 
  "", 4.28, 75.8, 0.774}, {"MKD", "Europe", "North Macedonia", "2020-07-24", 
  9797., 128., 144.429, 451., 6., 6.429, 4702.455, 61.439, 69.324, 216.475, 
  2.88, 3.086, 0.93, "", "", "", "", "", "", "", "", 1535., 92550., 44.423, 
  0.737, 1333., 0.64, 0.108, 9.2, "tests performed", "", "", "", "", "", "", 
  "", "", "", "", 2.08338*^6, 82.6, 39.1, 13.26, 8.16, 13111.214, 5., 
  322.688, 10.08, "", "", "", 4.28, 75.8, 0.774}, 
 {"MKD", "Europe", "North Macedonia", "2020-07-25", 9934., 137., 129.714, 
  460., 9., 6.571, 4768.213, 65.759, 62.261, 220.795, 4.32, 3.154, 0.94, "", 
  "", "", "", "", "", "", "", 1542., 94092., 45.163, 0.74, 1311., 0.629, 
  0.099, 10.1, "tests performed", "", "", "", "", "", "", "", "", "", "", 
  2.08338*^6, 82.6, 39.1, 13.26, 8.16, 13111.214, 5., 322.688, 10.08, "", "", 
  "", 4.28, 75.8, 0.774}, {"MKD", "Europe", "North Macedonia", "2020-07-26", 
  10086., 152., 133.286, 460., 0., 5.429, 4841.172, 72.958, 63.976, 220.795, 
  0., 2.606, 0.97, "", "", "", "", "", "", "", "", 1077., 95169., 45.68, 
  0.517, 1336., 0.641, 0.1, 10., "tests performed", "", "", "", "", "", "", 
  "", "", "", "", 2.08338*^6, 82.6, 39.1, 13.26, 8.16, 13111.214, 5., 
  322.688, 10.08, "", "", "", 4.28, 75.8, 0.774}, 
 {"MKD", "Europe", "North Macedonia", "2020-07-27", 10213., 127., 137.714, 
  466., 6., 4.857, 4902.13, 60.959, 66.101, 223.675, 2.88, 2.331, 0.98, "", 
  "", "", "", "", "", "", "", 1057., 96226., 46.187, 0.507, 1383., 0.664, 
  0.1, 10., "tests performed", "", "", "", "", "", "", "", "", "", "", 
  2.08338*^6, 82.6, 39.1, 13.26, 8.16, 13111.214, 5., 322.688, 10.08, "", "", 
  "", 4.28, 75.8, 0.774}, {"MKD", "Europe", "North Macedonia", "2020-07-28", 
  10315., 102., 129., 471., 5., 5.571, 4951.089, 48.959, 61.919, 226.075, 
  2.4, 2.674, 0.97, "", "", "", "", "", "", "", "", 1356., 97582., 46.838, 
  0.651, 1331., 0.639, 0.097, 10.3, "tests performed", "", "", "", "", "", 
  "", "", "", "", "", 2.08338*^6, 82.6, 39.1, 13.26, 8.16, 13111.214, 5., 
  322.688, 10.08, "", "", "", 4.28, 75.8, 0.774}, 
 {"MKD", "Europe", "North Macedonia", "2020-07-29", 10503., 188., 136.571, 
  476., 5., 4.857, 5041.327, 90.238, 65.553, 228.475, 2.4, 2.331, 0.97, "", 
  "", "", "", "", "", "", "", 1971., 99553., 47.784, 0.946, 1407., 0.675, 
  0.097, 10.3, "tests performed", "", "", "", "", "", "", "", "", "", "", 
  2.08338*^6, 82.6, 39.1, 13.26, 8.16, 13111.214, 5., 322.688, 10.08, "", "", 
  "", 4.28, 75.8, 0.774}, {"MKD", "Europe", "North Macedonia", "2020-07-30", 
  10617., 114., 135.429, 480., 4., 5., 5096.046, 54.719, 65.004, 230.395, 
  1.92, 2.4, 0.95, "", "", "", "", "", "", "", "", 1325., 100878., 48.42, 
  0.636, 1409., 0.676, 0.096, 10.4, "tests performed", "", "", "", "", "", 
  "", "", "", "", "", 2.08338*^6, 82.6, 39.1, 13.26, 8.16, 13111.214, 5., 
  322.688, 10.08, "", "", "", 4.28, 75.8, 0.774}, 
 {"MKD", "Europe", "North Macedonia", "2020-07-31", 10754., 137., 136.714, 
  486., 6., 5., 5161.804, 65.759, 65.621, 233.275, 2.88, 2.4, 0.93, "", "", 
  "", "", "", "", "", "", 1377., 102255., 49.081, 0.661, 1386., 0.665, 0.099, 
  10.1, "tests performed", "", "", "", "", "", "", "", "", "", "", 
  2.08338*^6, 82.6, 39.1, 13.26, 8.16, 13111.214, 5., 322.688, 10.08, "", "", 
  "", 4.28, 75.8, 0.774}, {"MKD", "Europe", "North Macedonia", "2020-08-01", 
  10891., 137., 136.714, 493., 7., 4.714, 5227.563, 65.759, 65.621, 236.635, 
  3.36, 2.263, 0.93, "", "", "", "", "", "", "", "", 1621., 103876., 49.859, 
  0.778, 1398., 0.671, 0.098, 10.2, "tests performed", "", "", "", "", "", 
  "", "", "", "", "", 2.08338*^6, 82.6, 39.1, 13.26, 8.16, 13111.214, 5., 
  322.688, 10.08, "", "", "", 4.28, 75.8, 0.774}, 
 {"MKD", "Europe", "North Macedonia", "2020-08-02", 11054., 163., 138.286, 
  497., 4., 5.286, 5305.801, 78.238, 66.376, 238.555, 1.92, 2.537, 0.94, "", 
  "", "", "", "", "", "", "", 1419., 105295., 50.54, 0.681, 1447., 0.695, 
  0.096, 10.5, "tests performed", "", "", "", "", "", "", "", "", "", "", 
  2.08338*^6, 82.6, 39.1, 13.26, 8.16, 13111.214, 5., 322.688, 10.08, "", "", 
  "", 4.28, 75.8, 0.774}, {"MKD", "Europe", "North Macedonia", "2020-08-03", 
  11128., 74., 130.714, 500., 3., 4.857, 5341.32, 35.519, 62.741, 239.995, 
  1.44, 2.331, 0.92, "", "", "", "", "", "", "", "", 689., 105984., 50.871, 
  0.331, 1394., 0.669, 0.094, 10.7, "tests performed", "", "", "", "", "", 
  "", "", "", "", "", 2.08338*^6, 82.6, 39.1, 13.26, 8.16, 13111.214, 5., 
  322.688, 10.08, "", "", "", 4.28, 75.8, 0.774}, 
 {"MKD", "Europe", "North Macedonia", "2020-08-04", 11202., 74., 126.714, 
  505., 5., 4.857, 5376.84, 35.519, 60.821, 242.395, 2.4, 2.331, 0.91, "", 
  "", "", "", "", "", "", "", 830., 106814., 51.27, 0.398, 1319., 0.633, 
  0.096, 10.4, "tests performed", "", "", "", "", "", "", "", "", "", "", 
  2.08338*^6, 82.6, 39.1, 13.26, 8.16, 13111.214, 5., 322.688, 10.08, "", "", 
  "", 4.28, 75.8, 0.774}, {"MKD", "Europe", "North Macedonia", "2020-08-05", 
  11289., 87., 112.286, 511., 6., 5., 5418.599, 41.759, 53.896, 245.275, 
  2.88, 2.4, 0.92, "", "", "", "", "", "", "", "", 1507., 108321., 51.993, 
  0.723, 1253., 0.601, 0.09, 11.2, "tests performed", "", "", "", "", "", "", 
  "", "", "", "", 2.08338*^6, 82.6, 39.1, 13.26, 8.16, 13111.214, 5., 
  322.688, 10.08, "", "", "", 4.28, 75.8, 0.774}, 
 {"MKD", "Europe", "North Macedonia", "2020-08-06", 11399., 110., 111.714, 
  517., 6., 5.286, 5471.397, 52.799, 53.622, 248.154, 2.88, 2.537, 0.95, "", 
  "", "", "", "", "", "", "", 1543., 109864., 52.734, 0.741, 1284., 0.616, 
  0.087, 11.5, "tests performed", "", "", "", "", "", "", "", "", "", "", 
  2.08338*^6, 82.6, 39.1, 13.26, 8.16, 13111.214, 5., 322.688, 10.08, "", "", 
  "", 4.28, 75.8, 0.774}, {"MKD", "Europe", "North Macedonia", "2020-08-07", 
  11554., 155., 114.286, 519., 2., 4.714, 5545.796, 74.398, 54.856, 249.114, 
  0.96, 2.263, 0.99, "", "", "", "", "", "", "", "", 1845., 111709., 53.619, 
  0.886, 1351., 0.648, 0.085, 11.8, "tests performed", "", "", "", "", "", 
  "", "", "", "", "", 2.08338*^6, 82.6, 39.1, 13.26, 8.16, 13111.214, 5., 
  322.688, 10.08, "", "", "", 4.28, 75.8, 0.774}, 
 {"MKD", "Europe", "North Macedonia", "2020-08-08", 11754., 200., 123.286, 
  523., 4., 4.286, 5641.794, 95.998, 59.176, 251.034, 1.92, 2.057, 1.01, "", 
  "", "", "", "", "", "", "", 1828., 113537., 54.497, 0.877, 1380., 0.662, 
  0.089, 11.2, "tests performed", "", "", "", "", "", "", "", "", "", "", 
  2.08338*^6, 82.6, 39.1, 13.26, 8.16, 13111.214, 5., 322.688, 10.08, "", "", 
  "", 4.28, 75.8, 0.774}, {"MKD", "Europe", "North Macedonia", "2020-08-09", 
  11839., 85., 112.143, 527., 4., 4.286, 5682.593, 40.799, 53.827, 252.954, 
  1.92, 2.057, 1.01, "", "", "", "", "", "", "", "", 1188., 114725., 55.067, 
  0.57, 1347., 0.647, 0.083, 12., "tests performed", "", "", "", "", "", "", 
  "", "", "", "", 2.08338*^6, 82.6, 39.1, 13.26, 8.16, 13111.214, 5., 
  322.688, 10.08, "", "", "", 4.28, 75.8, 0.774}, 
 {"MKD", "Europe", "North Macedonia", "2020-08-10", 11942., 103., 116.286, 
  528., 1., 4., 5732.032, 49.439, 55.816, 253.434, 0.48, 1.92, 1.02, "", "", 
  "", "", "", "", "", "", 762., 115487., 55.433, 0.366, 1358., 0.652, 0.086, 
  11.7, "tests performed", "", "", "", "", "", "", "", "", "", "", 
  2.08338*^6, 82.6, 39.1, 13.26, 8.16, 13111.214, 5., 322.688, 10.08, "", "", 
  "", 4.28, 75.8, 0.774}, {"MKD", "Europe", "North Macedonia", "2020-08-11", 
  12083., 141., 125.857, 529., 1., 3.429, 5799.71, 67.678, 60.41, 253.914, 
  0.48, 1.646, 1.02, "", "", "", "", "", "", "", "", 1885., 117372., 56.337, 
  0.905, 1508., 0.724, 0.083, 12., "tests performed", "", "", "", "", "", "", 
  "", "", "", "", 2.08338*^6, 82.6, 39.1, 13.26, 8.16, 13111.214, 5., 
  322.688, 10.08, "", "", "", 4.28, 75.8, 0.774}, 
 {"MKD", "Europe", "North Macedonia", "2020-08-12", 12217., 134., 132.571, 
  530., 1., 2.714, 5864.029, 64.319, 63.633, 254.394, 0.48, 1.303, 1.01, "", 
  "", "", "", "", "", "", "", 1627., 118999., 57.118, 0.781, 1525., 0.732, 
  0.087, 11.5, "tests performed", "", "", "", "", "", "", "", "", "", "", 
  2.08338*^6, 82.6, 39.1, 13.26, 8.16, 13111.214, 5., 322.688, 10.08, "", "", 
  "", 4.28, 75.8, 0.774}, {"MKD", "Europe", "North Macedonia", "2020-08-13", 
  12357., 140., 136.857, 532., 2., 2.143, 5931.227, 67.198, 65.69, 255.354, 
  0.96, 1.029, 1., "", "", "", "", "", "", "", "", 1848., 120847., 58.005, 
  0.887, 1569., 0.753, 0.087, 11.5, "tests performed", "", "", "", "", "", 
  "", "", "", "", "", 2.08338*^6, 82.6, 39.1, 13.26, 8.16, 13111.214, 5., 
  322.688, 10.08, "", "", "", 4.28, 75.8, 0.774}, 
 {"MKD", "Europe", "North Macedonia", "2020-08-14", 12515., 158., 137.286, 
  535., 3., 2.286, 6007.065, 75.838, 65.896, 256.794, 1.44, 1.097, 0.99, "", 
  "", "", "", "", "", "", "", 2172., 123019., 59.048, 1.043, 1616., 0.776, 
  0.085, 11.8, "tests performed", "", "", "", "", "", "", "", "", "", "", 
  2.08338*^6, 82.6, 39.1, 13.26, 8.16, 13111.214, 5., 322.688, 10.08, "", "", 
  "", 4.28, 75.8, 0.774}, {"MKD", "Europe", "North Macedonia", "2020-08-15", 
  12653., 138., 128.429, 539., 4., 2.286, 6073.304, 66.239, 61.644, 258.714, 
  1.92, 1.097, 0.97, "", "", "", "", "", "", "", "", 2006., 125025., 60.011, 
  0.963, 1641., 0.788, 0.078, 12.8, "tests performed", "", "", "", "", "", 
  "", "", "", "", "", 2.08338*^6, 82.6, 39.1, 13.26, 8.16, 13111.214, 5., 
  322.688, 10.08, "", "", "", 4.28, 75.8, 0.774}, 
 {"MKD", "Europe", "North Macedonia", "2020-08-16", 12739., 86., 128.571, 
  544., 5., 2.429, 6114.583, 41.279, 61.713, 261.114, 2.4, 1.166, 0.97, "", 
  "", "", "", "", "", "", "", 1156., 126181., 60.566, 0.555, 1637., 0.786, 
  0.079, 12.7, "tests performed", "", "", "", "", "", "", "", "", "", "", 
  2.08338*^6, 82.6, 39.1, 13.26, 8.16, 13111.214, 5., 322.688, 10.08, "", "", 
  "", 4.28, 75.8, 0.774}, {"MKD", "Europe", "North Macedonia", "2020-08-17", 
  12840., 101., 128.286, 547., 3., 2.714, 6163.062, 48.479, 61.576, 262.554, 
  1.44, 1.303, 0.97, "", "", "", "", "", "", "", "", 912., 127093., 61.003, 
  0.438, 1658., 0.796, 0.077, 12.9, "tests performed", "", "", "", "", "", 
  "", "", "", "", "", 2.08338*^6, 82.6, 39.1, 13.26, 8.16, 13111.214, 5., 
  322.688, 10.08, "", "", "", 4.28, 75.8, 0.774}, 
 {"MKD", "Europe", "North Macedonia", "2020-08-18", 12970., 130., 126.714, 
  549., 2., 2.857, 6225.461, 62.399, 60.821, 263.514, 0.96, 1.371, 0.97, "", 
  "", "", "", "", "", "", "", 1902., 128995., 61.916, 0.913, 1660., 0.797, 
  0.076, 13.1, "tests performed", "", "", "", "", "", "", "", "", "", "", 
  2.08338*^6, 82.6, 39.1, 13.26, 8.16, 13111.214, 5., 322.688, 10.08, "", "", 
  "", 4.28, 75.8, 0.774}, {"MKD", "Europe", "North Macedonia", "2020-08-19", 
  13076., 106., 122.714, 551., 2., 3., 6276.339, 50.879, 58.902, 264.474, 
  0.96, 1.44, 0.95, "", "", "", "", "", "", "", "", 1653., 130648., 62.71, 
  0.793, 1664., 0.799, 0.074, 13.6, "tests performed", "", "", "", "", "", 
  "", "", "", "", "", 2.08338*^6, 82.6, 39.1, 13.26, 8.16, 13111.214, 5., 
  322.688, 10.08, "", "", "", 4.28, 75.8, 0.774}, 
 {"MKD", "Europe", "North Macedonia", "2020-08-20", 13194., 118., 119.571, 
  554., 3., 3.143, 6332.978, 56.639, 57.393, 265.914, 1.44, 1.509, 0.94, "", 
  "", "", "", "", "", "", "", 1825., 132473., 63.586, 0.876, 1661., 0.797, 
  0.072, 13.9, "tests performed", "", "", "", "", "", "", "", "", "", "", 
  2.08338*^6, 82.6, 39.1, 13.26, 8.16, 13111.214, 5., 322.688, 10.08, "", "", 
  "", 4.28, 75.8, 0.774}, {"MKD", "Europe", "North Macedonia", "2020-08-21", 
  13308., 114., 113.286, 557., 3., 3.143, 6387.697, 54.719, 54.376, 267.354, 
  1.44, 1.509, 0.95, "", "", "", "", "", "", "", "", 1733., 134206., 64.417, 
  0.832, 1598., 0.767, 0.071, 14.1, "tests performed", "", "", "", "", "", 
  "", "", "", "", "", 2.08338*^6, 82.6, 39.1, 13.26, 8.16, 13111.214, 5., 
  322.688, 10.08, "", "", "", 4.28, 75.8, 0.774}, 
 {"MKD", "Europe", "North Macedonia", "2020-08-22", 13458., 150., 115., 563., 
  6., 3.429, 6459.695, 71.998, 55.199, 270.234, 2.88, 1.646, 0.97, "", "", 
  "", "", "", "", "", "", 1414., 135620., 65.096, 0.679, 1514., 0.727, 0.076, 
  13.2, "tests performed", "", "", "", "", "", "", "", "", "", "", 
  2.08338*^6, 82.6, 39.1, 13.26, 8.16, 13111.214, 5., 322.688, 10.08, "", "", 
  "", 4.28, 75.8, 0.774}, {"MKD", "Europe", "North Macedonia", "2020-08-23", 
  13595., 137., 122.286, 564., 1., 2.857, 6525.454, 65.759, 58.696, 270.714, 
  0.48, 1.371, 0.99, "", "", "", "", "", "", "", "", 860., 136480., 65.509, 
  0.413, 1471., 0.706, 0.083, 12., "tests performed", "", "", "", "", "", "", 
  "", "", "", "", 2.08338*^6, 82.6, 39.1, 13.26, 8.16, 13111.214, 5., 
  322.688, 10.08, "", "", "", 4.28, 75.8, 0.774}, 
 {"MKD", "Europe", "North Macedonia", "2020-08-24", 13673., 78., 119., 568., 
  4., 3., 6562.893, 37.439, 57.119, 272.634, 1.92, 1.44, 0.98, "", "", "", 
  "", "", "", "", "", 1768., 138248., 66.358, 0.849, 1594., 0.765, 0.075, 
  13.4, "tests performed", "", "", "", "", "", "", "", "", "", "", 
  2.08338*^6, 82.6, 39.1, 13.26, 8.16, 13111.214, 5., 322.688, 10.08, "", "", 
  "", 4.28, 75.8, 0.774}, {"MKD", "Europe", "North Macedonia", "2020-08-25", 
  13799., 126., 118.429, 573., 5., 3.429, 6623.372, 60.479, 56.844, 275.034, 
  2.4, 1.646, 0.96, "", "", "", "", "", "", "", "", 2065., 140313., 67.349, 
  0.991, 1617., 0.776, 0.073, 13.7, "tests performed", "", "", "", "", "", 
  "", "", "", "", "", 2.08338*^6, 82.6, 39.1, 13.26, 8.16, 13111.214, 5., 
  322.688, 10.08, "", "", "", 4.28, 75.8, 0.774}, 
 {"MKD", "Europe", "North Macedonia", "2020-08-26", 13914., 115., 119.714, 
  578., 5., 3.857, 6678.57, 55.199, 57.462, 277.434, 2.4, 1.851, 0.93, "", 
  "", "", "", "", "", "", "", 1529., 141842., 68.083, 0.734, 1599., 0.768, 
  0.075, 13.4, "tests performed", "", "", "", "", "", "", "", "", "", "", 
  2.08338*^6, 82.6, 39.1, 13.26, 8.16, 13111.214, 5., 322.688, 10.08, "", "", 
  "", 4.28, 75.8, 0.774}, {"MKD", "Europe", "North Macedonia", "2020-08-27", 
  14004., 90., 115.714, 585., 7., 4.429, 6721.769, 43.199, 55.542, 280.794, 
  3.36, 2.126, 0.92, "", "", "", "", "", "", "", "", 2018., 143860., 69.051, 
  0.969, 1627., 0.781, 0.071, 14.1, "tests performed", "", "", "", "", "", 
  "", "", "", "", "", 2.08338*^6, 82.6, 39.1, 13.26, 8.16, 13111.214, 5., 
  322.688, 10.08, "", "", "", 4.28, 75.8, 0.774}, 
 {"MKD", "Europe", "North Macedonia", "2020-08-28", 14163., 159., 122.143, 
  590., 5., 4.714, 6798.088, 76.318, 58.627, 283.194, 2.4, 2.263, 0.92, "", 
  "", "", "", "", "", "", "", 1297., 145157., 69.674, 0.623, 1564., 0.751, 
  0.078, 12.8, "tests performed", "", "", "", "", "", "", "", "", "", "", 
  2.08338*^6, 82.6, 39.1, 13.26, 8.16, 13111.214, 5., 322.688, 10.08, "", "", 
  "", 4.28, 75.8, 0.774}, {"MKD", "Europe", "North Macedonia", "2020-08-29", 
  14293., 130., 119.286, 596., 6., 4.714, 6860.486, 62.399, 57.256, 286.074, 
  2.88, 2.263, 0.91, "", "", "", "", "", "", "", "", 817., 145974., 70.066, 
  0.392, 1479., 0.71, 0.081, 12.4, "tests performed", "", "", "", "", "", "", 
  "", "", "", "", 2.08338*^6, 82.6, 39.1, 13.26, 8.16, 13111.214, 5., 
  322.688, 10.08, "", "", "", 4.28, 75.8, 0.774}, 
 {"MKD", "Europe", "North Macedonia", "2020-08-30", 14330., 37., 105., 600., 
  4., 5.143, 6878.246, 17.76, 50.399, 287.994, 1.92, 2.469, 0.9, "", "", "", 
  "", "", "", "", "", 450., 146424., 70.282, 0.216, 1421., 0.682, 0.074, 
  13.5, "tests performed", "", "", "", "", "", "", "", "", "", "", 
  2.08338*^6, 82.6, 39.1, 13.26, 8.16, 13111.214, 5., 322.688, 10.08, "", "", 
  "", 4.28, 75.8, 0.774}, {"MKD", "Europe", "North Macedonia", "2020-08-31", 
  14341., 11., 95.429, 603., 3., 5., 6883.526, 5.28, 45.805, 289.434, 1.44, 
  2.4, 0.92, "", "", "", "", "", "", "", "", 1665., 148089., 71.081, 0.799, 
  1406., 0.675, 0.068, 14.7, "tests performed", "", "", "", "", "", "", "", 
  "", "", "", 2.08338*^6, 82.6, 39.1, 13.26, 8.16, 13111.214, 5., 322.688, 
  10.08, "", "", "", 4.28, 75.8, 0.774}, {"MKD", "Europe", "North Macedonia", 
  "2020-09-01", 14455., 114., 93.714, 604., 1., 4.429, 6938.245, 54.719, 
  44.982, 289.914, 0.48, 2.126, 0.97, "", "", "", "", "", "", "", "", 1772., 
  149861., 71.932, 0.851, 1364., 0.655, 0.069, 14.6, "tests performed", "", 
  "", "", "", "", "", "", "", "", "", 2.08338*^6, 82.6, 39.1, 13.26, 8.16, 
  13111.214, 5., 322.688, 10.08, "", "", "", 4.28, 75.8, 0.774}, 
 {"MKD", "Europe", "North Macedonia", "2020-09-02", 14600., 145., 98., 606., 
  2., 4., 7007.843, 69.598, 47.039, 290.873, 0.96, 1.92, 1., "", "", "", "", 
  "", "", "", "", 1756., 151617., 72.775, 0.843, 1396., 0.67, 0.07, 14.2, 
  "tests performed", "", "", "", "", "", "", "", "", "", "", 2.08338*^6, 
  82.6, 39.1, 13.26, 8.16, 13111.214, 5., 322.688, 10.08, "", "", "", 4.28, 
  75.8, 0.774}, {"MKD", "Europe", "North Macedonia", "2020-09-03", 14762., 
  162., 108.286, 606., 0., 3., 7085.601, 77.758, 51.976, 290.873, 0., 1.44, 
  1., "", "", "", "", "", "", "", "", 1486., 153103., 73.488, 0.713, 1320., 
  0.634, 0.082, 12.2, "tests performed", "", "", "", "", "", "", "", "", "", 
  "", 2.08338*^6, 82.6, 39.1, 13.26, 8.16, 13111.214, 5., 322.688, 10.08, "", 
  "", "", 4.28, 75.8, 0.774}, {"MKD", "Europe", "North Macedonia", 
  "2020-09-04", 14871., 109., 101.143, 609., 3., 2.714, 7137.92, 52.319, 
  48.547, 292.313, 1.44, 1.303, 0.98, "", "", "", "", "", "", "", "", 1574., 
  154677., 74.243, 0.756, 1360., 0.653, 0.074, 13.4, "tests performed", "", 
  "", "", "", "", "", "", "", "", "", 2.08338*^6, 82.6, 39.1, 13.26, 8.16, 
  13111.214, 5., 322.688, 10.08, "", "", "", 4.28, 75.8, 0.774}, 
 {"MKD", "Europe", "North Macedonia", "2020-09-05", 14998., 127., 100.714, 
  614., 5., 2.571, 7198.879, 60.959, 48.342, 294.713, 2.4, 1.234, 0.97, "", 
  "", "", "", "", "", "", "", 997., 155674., 74.722, 0.479, 1386., 0.665, 
  0.073, 13.8, "tests performed", "", "", "", "", "", "", "", "", "", "", 
  2.08338*^6, 82.6, 39.1, 13.26, 8.16, 13111.214, 5., 322.688, 10.08, "", "", 
  "", 4.28, 75.8, 0.774}, {"MKD", "Europe", "North Macedonia", "2020-09-06", 
  15090., 92., 108.571, 617., 3., 2.429, 7243.038, 44.159, 52.113, 296.153, 
  1.44, 1.166, 0.97, "", "", "", "", "", "", "", "", 484., 156158., 74.954, 
  0.232, 1391., 0.668, 0.078, 12.8, "tests performed", "", "", "", "", "", 
  "", "", "", "", "", 2.08338*^6, 82.6, 39.1, 13.26, 8.16, 13111.214, 5., 
  322.688, 10.08, "", "", "", 4.28, 75.8, 0.774}, 
 {"MKD", "Europe", "North Macedonia", "2020-09-07", 15127., 37., 112.286, 
  623., 6., 2.857, 7260.797, 17.76, 53.896, 299.033, 2.88, 1.371, 0.97, "", 
  "", "", "", "", "", "", "", 1384., 157542., 75.618, 0.664, 1350., 0.648, 
  0.083, 12., "tests performed", "", "", "", "", "", "", "", "", "", "", 
  2.08338*^6, 82.6, 39.1, 13.26, 8.16, 13111.214, 5., 322.688, 10.08, "", "", 
  "", 4.28, 75.8, 0.774}, {"MKD", "Europe", "North Macedonia", "2020-09-08", 
  15226., 99., 110.143, 631., 8., 3.857, 7308.316, 47.519, 52.867, 302.873, 
  3.84, 1.851, 0.97, "", "", "", "", "", "", "", "", 793., 158335., 75.999, 
  0.381, 1211., 0.581, 0.091, 11., "tests performed", "", "", "", "", "", "", 
  "", "", "", "", 2.08338*^6, 82.6, 39.1, 13.26, 8.16, 13111.214, 5., 
  322.688, 10.08, "", "", "", 4.28, 75.8, 0.774}, 
 {"MKD", "Europe", "North Macedonia", "2020-09-09", 15293., 67., 99., 634., 
  3., 4., 7340.476, 32.159, 47.519, 304.313, 1.44, 1.92, 0.97, "", "", "", 
  "", "", "", "", "", 1410., 159745., 76.676, 0.677, 1161., 0.557, 0.085, 
  11.7, "tests performed", "", "", "", "", "", "", "", "", "", "", 
  2.08338*^6, 82.6, 39.1, 13.26, 8.16, 13111.214, 5., 322.688, 10.08, "", "", 
  "", 4.28, 75.8, 0.774}, {"MKD", "Europe", "North Macedonia", "2020-09-10", 
  15414., 121., 93.143, 637., 3., 4.429, 7398.554, 58.079, 44.708, 305.753, 
  1.44, 2.126, 1., "", "", "", "", "", "", "", "", 1542., 161287., 77.416, 
  0.74, 1169., 0.561, 0.08, 12.6, "tests performed", "", "", "", "", "", "", 
  "", "", "", "", 2.08338*^6, 82.6, 39.1, 13.26, 8.16, 13111.214, 5., 
  322.688, 10.08, "", "", "", 4.28, 75.8, 0.774}, 
 {"MKD", "Europe", "North Macedonia", "2020-09-11", 15555., 141., 97.714, 
  642., 5., 4.714, 7466.233, 67.678, 46.902, 308.153, 2.4, 2.263, 1.04, "", 
  "", "", "", "", "", "", "", 1507., 162794., 78.139, 0.723, 1160., 0.557, 
  0.084, 11.9, "tests performed", "", "", "", "", "", "", "", "", "", "", 
  2.08338*^6, 82.6, 39.1, 13.26, 8.16, 13111.214, 5., 322.688, 10.08, "", "", 
  "", 4.28, 75.8, 0.774}, {"MKD", "Europe", "North Macedonia", "2020-09-12", 
  15694., 139., 99.429, 646., 4., 4.571, 7532.951, 66.719, 47.725, 310.073, 
  1.92, 2.194, 1.06, "", "", "", "", "", "", "", "", 1253., 164047., 78.741, 
  0.601, 1196., 0.574, 0.083, 12., "tests performed", "", "", "", "", "", "", 
  "", "", "", "", 2.08338*^6, 82.6, 39.1, 13.26, 8.16, 13111.214, 5., 
  322.688, 10.08, "", "", "", 4.28, 75.8, 0.774}, 
 {"MKD", "Europe", "North Macedonia", "2020-09-13", 15791., 97., 100.143, 
  648., 2., 4.429, 7579.51, 46.559, 48.067, 311.033, 0.96, 2.126, 1.07, "", 
  "", "", "", "", "", "", "", 464., 164511., 78.964, 0.223, 1193., 0.573, 
  0.084, 11.9, "tests performed", "", "", "", "", "", "", "", "", "", "", 
  2.08338*^6, 82.6, 39.1, 13.26, 8.16, 13111.214, 5., 322.688, 10.08, "", "", 
  "", 4.28, 75.8, 0.774}, {"MKD", "Europe", "North Macedonia", "2020-09-14", 
  15827., 36., 100., 652., 4., 4.143, 7596.79, 17.28, 47.999, 312.953, 1.92, 
  1.989, 1.09, "", "", "", "", "", "", "", "", 1404., 165915., 79.637, 0.674, 
  1196., 0.574, 0.084, 12., "tests performed", "", "", "", "", "", "", "", 
  "", "", "", 2.08338*^6, 82.6, 39.1, 13.26, 8.16, 13111.214, 5., 322.688, 
  10.08, "", "", "", 4.28, 75.8, 0.774}, {"MKD", "Europe", "North Macedonia", 
  "2020-09-15", 15925., 98., 99.857, 661., 9., 4.286, 7643.829, 47.039, 
  47.93, 317.273, 4.32, 2.057, 1.12, "", "", "", "", "", "", "", "", 1721., 
  167636., 80.463, 0.826, 1329., 0.638, 0.075, 13.3, "tests performed", "", 
  "", "", "", "", "", "", "", "", "", 2.08338*^6, 82.6, 39.1, 13.26, 8.16, 
  13111.214, 5., 322.688, 10.08, "", "", "", 4.28, 75.8, 0.774}, 
 {"MKD", "Europe", "North Macedonia", "2020-09-16", 16088., 163., 113.571, 
  668., 7., 4.857, 7722.067, 78.238, 54.513, 320.633, 3.36, 2.331, 1.15, "", 
  "", "", "", "", "", "", "", 1674., 169310., 81.267, 0.804, 1366., 0.656, 
  0.083, 12., "tests performed", "", "", "", "", "", "", "", "", "", "", 
  2.08338*^6, 82.6, 39.1, 13.26, 8.16, 13111.214, 5., 322.688, 10.08, "", "", 
  "", 4.28, 75.8, 0.774}, {"MKD", "Europe", "North Macedonia", "2020-09-17", 
  16274., 186., 122.857, 675., 7., 5.429, 7811.345, 89.278, 58.97, 323.993, 
  3.36, 2.606, 1.16, "", "", "", "", "", "", "", "", 1545., 170855., 82.009, 
  0.742, 1367., 0.656, 0.09, 11.1, "tests performed", "", "", "", "", "", "", 
  "", "", "", "", 2.08338*^6, 82.6, 39.1, 13.26, 8.16, 13111.214, 5., 
  322.688, 10.08, "", "", "", 4.28, 75.8, 0.774}, 
 {"MKD", "Europe", "North Macedonia", "2020-09-18", 16417., 143., 123.143, 
  683., 8., 5.857, 7879.983, 68.638, 59.107, 327.833, 3.84, 2.811, 1.14, "", 
  "", "", "", "", "", "", "", 1397., 172252., 82.679, 0.671, 1351., 0.648, 
  0.091, 11., "tests performed", "", "", "", "", "", "", "", "", "", "", 
  2.08338*^6, 82.6, 39.1, 13.26, 8.16, 13111.214, 5., 322.688, 10.08, "", "", 
  "", 4.28, 75.8, 0.774}, {"MKD", "Europe", "North Macedonia", "2020-09-19", 
  16557., 140., 123.286, 689., 6., 6.143, 7947.182, 67.198, 59.176, 330.713, 
  2.88, 2.949, 1.14, "", "", "", "", "", "", "", "", 1368., 173620., 83.336, 
  0.657, 1368., 0.657, 0.09, 11.1, "tests performed", "", "", "", "", "", "", 
  "", "", "", "", 2.08338*^6, 82.6, 39.1, 13.26, 8.16, 13111.214, 5., 
  322.688, 10.08, "", "", "", 4.28, 75.8, 0.774}, 
 {"MKD", "Europe", "North Macedonia", "2020-09-20", 16735., 178., 134.857, 
  693., 4., 6.429, 8032.62, 85.438, 64.73, 332.633, 1.92, 3.086, 1.14, "", 
  "", "", "", "", "", "", "", 552., 174172., 83.601, 0.265, 1380., 0.662, 
  0.098, 10.2, "tests performed", "", "", "", "", "", "", "", "", "", "", 
  2.08338*^6, 82.6, 39.1, 13.26, 8.16, 13111.214, 5., 322.688, 10.08, "", "", 
  "", 4.28, 75.8, 0.774}, {"MKD", "Europe", "North Macedonia", "2020-09-21", 
  16780., 45., 136.143, 700., 7., 6.857, 8054.22, 21.6, 65.347, 335.992, 
  3.36, 3.291, 1.12, "", "", "", "", "", "", "", "", 1618., 175790., 84.377, 
  0.777, 1411., 0.677, 0.096, 10.4, "tests performed", "", "", "", "", "", 
  "", "", "", "", "", 2.08338*^6, 82.6, 39.1, 13.26, 8.16, 13111.214, 5., 
  322.688, 10.08, "", "", "", 4.28, 75.8, 0.774}, 
 {"MKD", "Europe", "North Macedonia", "2020-09-22", 16867., 87., 134.571, 
  705., 5., 6.286, 8095.979, 41.759, 64.593, 338.392, 2.4, 3.017, 1.1, "", 
  "", "", "", "", "", "", "", 1769., 177559., 85.226, 0.849, 1418., 0.681, 
  0.095, 10.5, "tests performed", "", "", "", "", "", "", "", "", "", "", 
  2.08338*^6, 82.6, 39.1, 13.26, 8.16, 13111.214, 5., 322.688, 10.08, "", "", 
  "", 4.28, 75.8, 0.774}, {"MKD", "Europe", "North Macedonia", "2020-09-23", 
  17049., 182., 137.286, 710., 5., 6., 8183.337, 87.358, 65.896, 340.792, 
  2.4, 2.88, 1.1, "", "", "", "", "", "", "", "", 1630., 179189., 86.009, 
  0.782, 1411., 0.677, 0.097, 10.3, "tests performed", "", "", "", "", "", 
  "", "", "", "", "", 2.08338*^6, 82.6, 39.1, 13.26, 8.16, 13111.214, 5., 
  322.688, 10.08, "", "", "", 4.28, 75.8, 0.774}, 
 {"MKD", "Europe", "North Macedonia", "2020-09-24", 17200., 151., 132.286, 
  712., 2., 5.286, 8255.815, 72.478, 63.496, 341.752, 0.96, 2.537, 1.08, "", 
  "", "", "", "", "", "", "", 1504., 180693., 86.731, 0.722, 1405., 0.674, 
  0.094, 10.6, "tests performed", "", "", "", "", "", "", "", "", "", "", 
  2.08338*^6, 82.6, 39.1, 13.26, 8.16, 13111.214, 5., 322.688, 10.08, "", "", 
  "", 4.28, 75.8, 0.774}, {"MKD", "Europe", "North Macedonia", "2020-09-25", 
  17343., 143., 132.286, 721., 9., 5.429, 8324.454, 68.638, 63.496, 346.072, 
  4.32, 2.606, 1.08, "", "", "", "", "", "", "", "", 1559., 182252., 87.479, 
  0.748, 1429., 0.686, 0.093, 10.8, "tests performed", "", "", "", "", "", 
  "", "", "", "", "", 2.08338*^6, 82.6, 39.1, 13.26, 8.16, 13111.214, 5., 
  322.688, 10.08, "", "", "", 4.28, 75.8, 0.774}, 
 {"MKD", "Europe", "North Macedonia", "2020-09-26", 17483., 140., 132.286, 
  722., 1., 4.714, 8391.652, 67.198, 63.496, 346.552, 0.48, 2.263, 1.1, "", 
  "", "", "", "", "", "", "", 1224., 183476., 88.067, 0.588, 1408., 0.676, 
  0.094, 10.6, "tests performed", "", "", "", "", "", "", "", "", "", "", 
  2.08338*^6, 82.6, 39.1, 13.26, 8.16, 13111.214, 5., 322.688, 10.08, "", "", 
  "", 4.28, 75.8, 0.774}, {"MKD", "Europe", "North Macedonia", "2020-09-27", 
  17629., 146., 127.714, 725., 3., 4.571, 8461.73, 70.078, 61.301, 347.992, 
  1.44, 2.194, 1.12, "", "", "", "", "", "", "", "", 387., 183863., 88.252, 
  0.186, 1384., 0.664, 0.092, 10.8, "tests performed", "", "", "", "", "", 
  "", "", "", "", "", 2.08338*^6, 82.6, 39.1, 13.26, 8.16, 13111.214, 5., 
  322.688, 10.08, "", "", "", 4.28, 75.8, 0.774}, 
 {"MKD", "Europe", "North Macedonia", "2020-09-28", 17674., 45., 127.714, 
  729., 4., 4.143, 8483.33, 21.6, 61.301, 349.912, 1.92, 1.989, 1.14, "", "", 
  "", "", "", "", "", "", 1372., 185235., 88.911, 0.659, 1349., 0.648, 0.095, 
  10.6, "tests performed", "", "", "", "", "", "", "", "", "", "", 
  2.08338*^6, 82.6, 39.1, 13.26, 8.16, 13111.214, 5., 322.688, 10.08, "", "", 
  "", 4.28, 75.8, 0.774}, {"MKD", "Europe", "North Macedonia", "2020-09-29", 
  17786., 112., 131.286, 737., 8., 4.571, 8537.089, 53.759, 63.016, 353.752, 
  3.84, 2.194, 1.17, "", "", "", "", "", "", "", "", 1697., 186932., 89.725, 
  0.815, 1339., 0.643, 0.098, 10.2, "tests performed", "", "", "", "", "", 
  "", "", "", "", "", 2.08338*^6, 82.6, 39.1, 13.26, 8.16, 13111.214, 5., 
  322.688, 10.08, "", "", "", 4.28, 75.8, 0.774}, 
 {"MKD", "Europe", "North Macedonia", "2020-09-30", 17977., 191., 132.571, 
  739., 2., 4.143, 8628.767, 91.678, 63.633, 354.712, 0.96, 1.989, 1.2, "", 
  "", "", "", "", "", "", "", 1350., 188282., 90.373, 0.648, 1299., 0.624, 
  0.102, 9.8, "tests performed", "", "", "", "", "", "", "", "", "", "", 
  2.08338*^6, 82.6, 39.1, 13.26, 8.16, 13111.214, 5., 322.688, 10.08, "", "", 
  "", 4.28, 75.8, 0.774}, {"MKD", "Europe", "North Macedonia", "2020-10-01", 
  18138., 161., 134., 743., 4., 4.429, 8706.045, 77.278, 64.319, 356.632, 
  1.92, 2.126, 1.23, "", "", "", "", "", "", "", "", 1694., 189976., 91.186, 
  0.813, 1326., 0.636, 0.101, 9.9, "tests performed", "", "", "", "", "", "", 
  "", "", "", "", 2.08338*^6, 82.6, 39.1, 13.26, 8.16, 13111.214, 5., 
  322.688, 10.08, "", "", "", 4.28, 75.8, 0.774}, 
 {"MKD", "Europe", "North Macedonia", "2020-10-02", 18363., 225., 145.714, 
  749., 6., 4., 8814.043, 107.998, 69.941, 359.512, 2.88, 1.92, 1.29, "", "", 
  "", "", "", "", "", "", 1831., 191807., 92.065, 0.879, 1365., 0.655, 0.107, 
  9.4, "tests performed", "", "", "", "", "", "", "", "", "", "", 2.08338*^6, 
  82.6, 39.1, 13.26, 8.16, 13111.214, 5., 322.688, 10.08, "", "", "", 4.28, 
  75.8, 0.774}, {"MKD", "Europe", "North Macedonia", "2020-10-03", 18602., 
  239., 159.857, 753., 4., 4.429, 8928.76, 114.717, 76.73, 361.432, 1.92, 
  2.126, 1.32, "", "", "", "", "", "", "", "", 1350., 193157., 92.713, 0.648, 
  1383., 0.664, 0.116, 8.7, "tests performed", "", "", "", "", "", "", "", 
  "", "", "", 2.08338*^6, 82.6, 39.1, 13.26, 8.16, 13111.214, 5., 322.688, 
  10.08, "", "", "", 4.28, 75.8, 0.774}, {"MKD", "Europe", "North Macedonia", 
  "2020-10-04", 18790., 188., 165.857, 756., 3., 4.429, 9018.998, 90.238, 
  79.61, 362.872, 1.44, 2.126, 1.34, "", "", "", "", "", "", "", "", 539., 
  193696., 92.972, 0.259, 1405., 0.674, 0.118, 8.5, "tests performed", "", 
  "", "", "", "", "", "", "", "", "", 2.08338*^6, 82.6, 39.1, 13.26, 8.16, 
  13111.214, 5., 322.688, 10.08, "", "", "", 4.28, 75.8, 0.774}, 
 {"MKD", "Europe", "North Macedonia", "2020-10-05", 18873., 83., 171.286, 
  760., 4., 4.429, 9058.837, 39.839, 82.215, 364.792, 1.92, 2.126, 1.38, "", 
  "", "", "", "", "", "", "", 1841., 195537., 93.856, 0.884, 1472., 0.707, 
  0.116, 8.6, "tests performed", "", "", "", "", "", "", "", "", "", "", 
  2.08338*^6, 82.6, 39.1, 13.26, 8.16, 13111.214, 5., 322.688, 10.08, "", "", 
  "", 4.28, 75.8, 0.774}, {"MKD", "Europe", "North Macedonia", "2020-10-06", 
  19096., 223., 187.143, 768., 8., 4.429, 9165.875, 107.038, 89.827, 368.632, 
  3.84, 2.126, 1.42, "", "", "", "", "", "", "", "", 1990., 197527., 94.811, 
  0.955, 1514., 0.727, 0.124, 8.1, "tests performed", "", "", "", "", "", "", 
  "", "", "", "", 2.08338*^6, 82.6, 39.1, 13.26, 8.16, 13111.214, 5., 
  322.688, 10.08, "", "", "", 4.28, 75.8, 0.774}, 
 {"MKD", "Europe", "North Macedonia", "2020-10-07", 19413., 317., 205.143, 
  772., 4., 4.714, 9318.031, 152.157, 98.466, 370.552, 1.92, 2.263, 1.44, "", 
  "", "", "", "", "", "", "", 2140., 199667., 95.838, 1.027, 1626., 0.78, 
  0.126, 7.9, "tests performed", "", "", "", "", "", "", "", "", "", "", 
  2.08338*^6, 82.6, 39.1, 13.26, 8.16, 13111.214, 5., 322.688, 10.08, "", "", 
  "", 4.28, 75.8, 0.774}, {"MKD", "Europe", "North Macedonia", "2020-10-08", 
  19777., 364., 234.143, 775., 3., 4.571, 9492.747, 174.716, 112.386, 
  371.992, 1.44, 2.194, 1.46, "", "", "", "", "", "", "", "", 2267., 201934., 
  96.926, 1.088, 1708., 0.82, 0.137, 7.3, "tests performed", "", "", "", "", 
  "", "", "", "", "", "", 2.08338*^6, 82.6, 39.1, 13.26, 8.16, 13111.214, 5., 
  322.688, 10.08, "", "", "", 4.28, 75.8, 0.774}, 
 {"MKD", "Europe", "North Macedonia", "2020-10-09", 20163., 386., 257.143, 
  781., 6., 4.571, 9678.023, 185.276, 123.426, 374.872, 2.88, 2.194, 1.46, 
  "", "", "", "", "", "", "", "", 2464., 204398., 98.109, 1.183, 1799., 
  0.864, 0.143, 7., "tests performed", "", "", "", "", "", "", "", "", "", 
  "", 2.08338*^6, 82.6, 39.1, 13.26, 8.16, 13111.214, 5., 322.688, 10.08, "", 
  "", "", 4.28, 75.8, 0.774}, {"MKD", "Europe", "North Macedonia", 
  "2020-10-10", 20555., 392., 279., 785., 4., 4.571, 9866.179, 188.156, 
  133.917, 376.792, 1.92, 2.194, 1.44, "", "", "", "", "", "", "", "", 1648., 
  206046., 98.9, 0.791, 1841., 0.884, 0.152, 6.6, "tests performed", "", "", 
  "", "", "", "", "", "", "", "", 2.08338*^6, 82.6, 39.1, 13.26, 8.16, 
  13111.214, 5., 322.688, 10.08, "", "", "", 4.28, 75.8, 0.774}, 
 {"MKD", "Europe", "North Macedonia", "2020-10-11", 20937., 382., 306.714, 
  792., 7., 5.143, 10049.535, 183.356, 147.22, 380.151, 3.36, 2.469, 1.41, 
  "", "", "", "", "", "", "", "", 778., 206824., 99.273, 0.373, 1875., 0.9, 
  0.164, 6.1, "tests performed", "", "", "", "", "", "", "", "", "", "", 
  2.08338*^6, 82.6, 39.1, 13.26, 8.16, 13111.214, 5., 322.688, 10.08, "", "", 
  "", 4.28, 75.8, 0.774}, {"MKD", "Europe", "North Macedonia", "2020-10-12", 
  21113., 176., 320., 797., 5., 5.286, 10134.013, 84.478, 153.597, 382.551, 
  2.4, 2.537, 1.37, "", "", "", "", "", "", "", "", 680., 207504., 99.6, 
  0.326, 1710., 0.821, 0.187, 5.3, "tests performed", "", "", "", "", "", "", 
  "", "", "", "", 2.08338*^6, 82.6, 39.1, 13.26, 8.16, 13111.214, 5., 
  322.688, 10.08, "", "", "", 4.28, 75.8, 0.774}, 
 {"MKD", "Europe", "North Macedonia", "2020-10-13", 21193., 80., 299.571, 
  800., 3., 4.571, 10172.412, 38.399, 143.791, 383.991, 1.44, 2.194, 1.33, 
  "", "", "", "", "", "", "", "", 2441., 209945., 100.771, 1.172, 1774., 
  0.852, 0.169, 5.9, "tests performed", "", "", "", "", "", "", "", "", "", 
  "", 2.08338*^6, 82.6, 39.1, 13.26, 8.16, 13111.214, 5., 322.688, 10.08, "", 
  "", "", 4.28, 75.8, 0.774}, {"MKD", "Europe", "North Macedonia", 
  "2020-10-14", 21636., 443., 317.571, 809., 9., 5.286, 10385.047, 212.635, 
  152.431, 388.311, 4.32, 2.537, 1.36, "", "", "", "", "", "", "", "", 2445., 
  212390., 101.945, 1.174, 1818., 0.873, 0.175, 5.7, "tests performed", "", 
  "", "", "", "", "", "", "", "", "", 2.08338*^6, 82.6, 39.1, 13.26, 8.16, 
  13111.214, 5., 322.688, 10.08, "", "", "", 4.28, 75.8, 0.774}, 
 {"MKD", "Europe", "North Macedonia", "2020-10-15", 22170., 534., 341.857, 
  815., 6., 5.714, 10641.362, 256.314, 164.088, 391.191, 2.88, 2.743, 1.38, 
  "", "", "", "", "", "", "", "", 2306., 214696., 103.052, 1.107, 1823., 
  0.875, 0.188, 5.3, "tests performed", "", "", "", "", "", "", "", "", "", 
  "", 2.08338*^6, 82.6, 39.1, 13.26, 8.16, 13111.214, 5., 322.688, 10.08, "", 
  "", "", 4.28, 75.8, 0.774}, {"MKD", "Europe", "North Macedonia", 
  "2020-10-16", 22607., 437., 349.143, 821., 6., 5.714, 10851.117, 209.755, 
  167.585, 394.071, 2.88, 2.743, 1.38, "", "", "", "", "", "", "", "", 2617., 
  217313., 104.308, 1.256, 1845., 0.886, 0.189, 5.3, "tests performed", "", 
  "", "", "", "", "", "", "", "", "", 2.08338*^6, 82.6, 39.1, 13.26, 8.16, 
  13111.214, 5., 322.688, 10.08, "", "", "", 4.28, 75.8, 0.774}, 
 {"MKD", "Europe", "North Macedonia", "2020-10-17", 23201., 594., 378., 824., 
  3., 5.571, 11136.231, 285.114, 181.436, 395.511, 1.44, 2.674, 1.38, "", "", 
  "", "", "", "", "", "", 1853., 219166., 105.197, 0.889, 1874., 0.899, 
  0.202, 5., "tests performed", "", "", "", "", "", "", "", "", "", "", 
  2.08338*^6, 82.6, 39.1, 13.26, 8.16, 13111.214, 5., 322.688, 10.08, "", "", 
  "", 4.28, 75.8, 0.774}, {"MKD", "Europe", "North Macedonia", "2020-10-18", 
  23628., 427., 384.429, 834., 10., 6., 11341.186, 204.955, 184.522, 400.311, 
  4.8, 2.88, 1.35, "", "", "", "", "", "", "", "", 771., 219937., 105.567, 
  0.37, 1873., 0.899, 0.205, 4.9, "tests performed", "", "", "", "", "", "", 
  "", "", "", "", 2.08338*^6, 82.6, 39.1, 13.26, 8.16, 13111.214, 5., 
  322.688, 10.08, "", "", "", 4.28, 75.8, 0.774}, 
 {"MKD", "Europe", "North Macedonia", "2020-10-19", 23788., 160., 382.143, 
  846., 12., 7., 11417.984, 76.798, 183.424, 406.071, 5.76, 3.36, 1.33, "", 
  "", "", "", "", "", "", "", 2140., 222077., 106.595, 1.027, 2082., 0.999, 
  0.184, 5.4, "tests performed", "", "", "", "", "", "", "", "", "", "", 
  2.08338*^6, 82.6, 39.1, 13.26, 8.16, 13111.214, 5., 322.688, 10.08, "", "", 
  "", 4.28, 75.8, 0.774}, {"MKD", "Europe", "North Macedonia", "2020-10-20", 
  24196., 408., 429., 850., 4., 7.143, 11613.82, 195.836, 205.915, 407.991, 
  1.92, 3.428, 1.33, "", "", "", "", "", "", "", "", 4535., 226612., 108.771, 
  2.177, 2381., 1.143, 0.18, 5.6, "tests performed", "", "", "", "", "", "", 
  "", "", "", "", 2.08338*^6, 82.6, 39.1, 13.26, 8.16, 13111.214, 5., 
  322.688, 10.08, "", "", "", 4.28, 75.8, 0.774}, 
 {"MKD", "Europe", "North Macedonia", "2020-10-21", 24836., 640., 457.143, 
  862., 12., 7.571, 11921.013, 307.193, 219.424, 413.751, 5.76, 3.634, 1.31, 
  "", "", "", "", "", "", "", "", 2634., 229246., 110.036, 1.264, 2408., 
  1.156, 0.19, 5.3, "tests performed", "", "", "", "", "", "", "", "", "", 
  "", 2.08338*^6, 82.6, 39.1, 13.26, 8.16, 13111.214, 5., 322.688, 10.08, "", 
  "", "", 4.28, 75.8, 0.774}, {"MKD", "Europe", "North Macedonia", 
  "2020-10-22", 25473., 637., 471.857, 874., 12., 8.429, 12226.766, 305.753, 
  226.486, 419.511, 5.76, 4.046, 1.3, "", "", "", "", "", "", "", "", 2367., 
  231613., 111.172, 1.136, 2417., 1.16, 0.195, 5.1, "tests performed", "", 
  "", "", "", "", "", "", "", "", "", 2.08338*^6, 82.6, 39.1, 13.26, 8.16, 
  13111.214, 5., 322.688, 10.08, "", "", "", 4.28, 75.8, 0.774}, 
 {"MKD", "Europe", "North Macedonia", "2020-10-23", 25991., 518., 483.429, 
  883., 9., 8.857, 12475.401, 248.634, 232.041, 423.831, 4.32, 4.251, 1.28, 
  "", "", "", "", "", "", "", "", 1524., 233137., 111.903, 0.732, 2261., 
  1.085, 0.214, 4.7, "tests performed", "", "", "", "", "", "", "", "", "", 
  "", 2.08338*^6, 82.6, 39.1, 13.26, 8.16, 13111.214, 5., 322.688, 10.08, "", 
  "", "", 4.28, 75.8, 0.774}, {"MKD", "Europe", "North Macedonia", 
  "2020-10-24", 26394., 403., 456.143, 897., 14., 10.429, 12668.836, 193.436, 
  218.944, 430.55, 6.72, 5.006, 1.28, "", "", "", "", "", "", "", "", 1901., 
  235038., 112.816, 0.912, 2267., 1.088, 0.201, 5., "tests performed", "", 
  "", "", "", "", "", "", "", "", "", 2.08338*^6, 82.6, 39.1, 13.26, 8.16, 
  13111.214, 5., 322.688, 10.08, "", "", "", 4.28, 75.8, 0.774}, 
 {"MKD", "Europe", "North Macedonia", "2020-10-25", 26954., 560., 475.143, 
  919., 22., 12.143, 12937.63, 268.794, 228.063, 441.11, 10.56, 5.828, 1.31, 
  "", "", "", "", "", "", "", "", 737., 235775., 113.169, 0.354, 2263., 
  1.086, 0.21, 4.8, "tests performed", "", "", "", "", "", "", "", "", "", 
  "", 2.08338*^6, 82.6, 39.1, 13.26, 8.16, 13111.214, 5., 322.688, 10.08, "", 
  "", "", 4.28, 75.8, 0.774}, {"MKD", "Europe", "North Macedonia", 
  "2020-10-26", 27199., 245., 487.286, 934., 15., 12.571, 13055.228, 117.597, 
  233.892, 448.31, 7.2, 6.034, 1.34, "", "", "", "", "", "", "", "", 2236., 
  238011., 114.243, 1.073, 2276., 1.092, 0.214, 4.7, "tests performed", "", 
  "", "", "", "", "", "", "", "", "", 2.08338*^6, 82.6, 39.1, 13.26, 8.16, 
  13111.214, 5., 322.688, 10.08, "", "", "", 4.28, 75.8, 0.774}, 
 {"MKD", "Europe", "North Macedonia", "2020-10-27", 27827., 628., 518.714, 
  949., 15., 14.143, 13356.661, 301.433, 248.977, 455.51, 7.2, 6.788, 1.38, 
  "", "", "", "", "", "", "", "", 2647., 240658., 115.513, 1.271, 2007., 
  0.963, 0.258, 3.9, "tests performed", "", "", "", "", "", "", "", "", "", 
  "", 2.08338*^6, 82.6, 39.1, 13.26, 8.16, 13111.214, 5., 322.688, 10.08, "", 
  "", "", 4.28, 75.8, 0.774}, {"MKD", "Europe", "North Macedonia", 
  "2020-10-28", 28697., 870., 551.571, 963., 14., 14.429, 13774.251, 417.591, 
  264.748, 462.23, 6.72, 6.926, 1.4, "", "", "", "", "", "", "", "", 2699., 
  243357., 116.809, 1.295, 2016., 0.968, 0.274, 3.7, "tests performed", "", 
  "", "", "", "", "", "", "", "", "", 2.08338*^6, 82.6, 39.1, 13.26, 8.16, 
  13111.214, 5., 322.688, 10.08, "", "", "", 4.28, 75.8, 0.774}, 
 {"MKD", "Europe", "North Macedonia", "2020-10-29", 29558., 861., 583.571, 
  977., 14., 14.714, 14187.522, 413.271, 280.108, 468.949, 6.72, 7.063, 1.41, 
  "", "", "", "", "", "", "", "", 2748., 246105., 118.128, 1.319, 2070., 
  0.994, 0.282, 3.5, "tests performed", "", "", "", "", "", "", "", "", "", 
  "", 2.08338*^6, 82.6, 39.1, 13.26, 8.16, 13111.214, 5., 322.688, 10.08, "", 
  "", "", 4.28, 75.8, 0.774}, {"MKD", "Europe", "North Macedonia", 
  "2020-10-30", 30488., 930., 642.429, 982., 5., 14.143, 14633.912, 446.39, 
  308.359, 471.349, 2.4, 6.788, 1.42, "", "", "", "", "", "", "", "", 3294., 
  249399., 119.709, 1.581, 2323., 1.115, 0.277, 3.6, "tests performed", "", 
  "", "", "", "", "", "", "", "", "", 2.08338*^6, 82.6, 39.1, 13.26, 8.16, 
  13111.214, 5., 322.688, 10.08, "", "", "", 4.28, 75.8, 0.774}, 
 {"MKD", "Europe", "North Macedonia", "2020-10-31", 31572., 1084., 739.714, 
  994., 12., 13.857, 15154.221, 520.308, 355.055, 477.109, 5.76, 6.651, 1.42, 
  "", "", "", "", "", "", "", "", 2449., 251848., 120.884, 1.175, 2401., 
  1.152, 0.308, 3.2, "tests performed", "", "", "", "", "", "", "", "", "", 
  "", 2.08338*^6, 82.6, 39.1, 13.26, 8.16, 13111.214, 5., 322.688, 10.08, "", 
  "", "", 4.28, 75.8, 0.774}, {"MKD", "Europe", "North Macedonia", 
  "2020-11-01", 32436., 864., 783.143, 1004., 10., 12.143, 15568.931, 
  414.711, 375.9, 481.909, 4.8, 5.828, 1.4, "", "", "", "", "", "", "", "", 
  1325., 253173., 121.52, 0.636, 2485., 1.193, 0.315, 3.2, "tests performed", 
  "", "", "", "", "", "", "", "", "", "", 2.08338*^6, 82.6, 39.1, 13.26, 
  8.16, 13111.214, 5., 322.688, 10.08, "", "", "", 4.28, 75.8, 0.774}, 
 {"MKD", "Europe", "North Macedonia", "2020-11-02", 32997., 561., 828.286, 
  1025., 21., 13., 15838.205, 269.274, 397.568, 491.989, 10.08, 6.24, 1.38, 
  "", "", "", "", "", "", "", "", 2731., 255904., 122.831, 1.311, 2556., 
  1.227, 0.324, 3.1, "tests performed", "", "", "", "", "", "", "", "", "", 
  "", 2.08338*^6, 82.6, 39.1, 13.26, 8.16, 13111.214, 5., 322.688, 10.08, "", 
  "", "", 4.28, 75.8, 0.774}, {"MKD", "Europe", "North Macedonia", 
  "2020-11-03", 33908., 911., 868.714, 1049., 24., 14.286, 16275.475, 437.27, 
  416.974, 503.509, 11.52, 6.857, 1.36, "", "", "", "", "", "", "", "", 
  3211., 259115., 124.372, 1.541, 2637., 1.266, 0.329, 3., "tests performed", 
  "", "", "", "", "", "", "", "", "", "", 2.08338*^6, 82.6, 39.1, 13.26, 
  8.16, 13111.214, 5., 322.688, 10.08, "", "", "", 4.28, 75.8, 0.774}, 
 {"MKD", "Europe", "North Macedonia", "2020-11-04", 35097., 1189., 914.286, 
  1071., 22., 15.429, 16846.183, 570.707, 438.847, 514.068, 10.56, 7.406, 
  1.33, "", "", "", "", "", "", "", "", 3331., 262446., 125.971, 1.599, 
  2727., 1.309, 0.335, 3., "tests performed", "", "", "", "", "", "", "", "", 
  "", "", 2.08338*^6, 82.6, 39.1, 13.26, 8.16, 13111.214, 5., 322.688, 10.08, 
  "", "", "", 4.28, 75.8, 0.774}, {"MKD", "Europe", "North Macedonia", 
  "2020-11-05", 36372., 1275., 973.429, 1084., 13., 15.286, 17458.169, 
  611.986, 467.235, 520.308, 6.24, 7.337, 1.3, "", "", "", "", "", "", "", 
  "", 3082., 265528., 127.451, 1.479, 2775., 1.332, 0.351, 2.9, 
  "tests performed", "", "", "", "", "", "", "", "", "", "", 2.08338*^6, 
  82.6, 39.1, 13.26, 8.16, 13111.214, 5., 322.688, 10.08, "", "", "", 4.28, 
  75.8, 0.774}, {"MKD", "Europe", "North Macedonia", "2020-11-06", 37499., 
  1127., 1001.571, 1096., 12., 16.286, 17999.117, 540.948, 480.744, 526.068, 
  5.76, 7.817, 1.27, "", "", "", "", "", "", "", "", 3404., 268932., 129.084, 
  1.634, 2790., 1.339, 0.359, 2.8, "tests performed", "", "", "", "", "", "", 
  "", "", "", "", 2.08338*^6, 82.6, 39.1, 13.26, 8.16, 13111.214, 5., 
  322.688, 10.08, "", "", "", 4.28, 75.8, 0.774}, 
 {"MKD", "Europe", "North Macedonia", "2020-11-07", 38782., 1283., 1030., 
  1110., 14., 16.571, 18614.943, 615.826, 494.389, 532.788, 6.72, 7.954, 
  1.25, "", "", "", "", "", "", "", "", 2667., 271599., 130.365, 1.28, 2822., 
  1.355, 0.365, 2.7, "tests performed", "", "", "", "", "", "", "", "", "", 
  "", 2.08338*^6, 82.6, 39.1, 13.26, 8.16, 13111.214, 5., 322.688, 10.08, "", 
  "", "", 4.28, 75.8, 0.774}, {"MKD", "Europe", "North Macedonia", 
  "2020-11-08", 39760., 978., 1046.286, 1136., 26., 18.857, 19084.373, 
  469.429, 502.206, 545.268, 12.48, 9.051, 1.21, "", "", "", "", "", "", "", 
  "", 1293., 272892., 130.985, 0.621, 2817., 1.352, 0.371, 2.7, 
  "tests performed", "", "", "", "", "", "", "", "", "", "", 2.08338*^6, 
  82.6, 39.1, 13.26, 8.16, 13111.214, 5., 322.688, 10.08, "", "", "", 4.28, 
  75.8, 0.774}, {"MKD", "Europe", "North Macedonia", "2020-11-09", 40275., 
  515., 1039.714, 1156., 20., 18.714, 19331.567, 247.194, 499.052, 554.868, 
  9.6, 8.983, 1.19, "", "", "", "", "", "", "", "", 3042., 275934., 132.445, 
  1.46, 2861., 1.373, 0.363, 2.8, "tests performed", "", "", "", "", "", "", 
  "", "", "", "", 2.08338*^6, 82.6, 39.1, 13.26, 8.16, 13111.214, 5., 
  322.688, 10.08, "", "", "", 4.28, 75.8, 0.774}, 
 {"MKD", "Europe", "North Macedonia", "2020-11-10", 41222., 947., 1044.857, 
  1186., 30., 19.571, 19786.117, 454.55, 501.52, 569.267, 14.4, 9.394, 1.16, 
  "", "", "", "", "", "", "", "", 3836., 279770., 134.287, 1.841, 2951., 
  1.416, 0.354, 2.8, "tests performed", "", "", "", "", "", "", "", "", "", 
  "", 2.08338*^6, 82.6, 39.1, 13.26, 8.16, 13111.214, 5., 322.688, 10.08, "", 
  "", "", 4.28, 75.8, 0.774}, {"MKD", "Europe", "North Macedonia", 
  "2020-11-11", 42540., 1318., 1063.286, 1212., 26., 20.143, 20418.743, 
  632.626, 510.366, 581.747, 12.48, 9.668, 1.14, "", "", "", "", "", "", "", 
  "", 3315., 283085., 135.878, 1.591, 2948., 1.415, 0.361, 2.8, 
  "tests performed", "", "", "", "", "", "", "", "", "", "", 2.08338*^6, 
  82.6, 39.1, 13.26, 8.16, 13111.214, 5., 322.688, 10.08, "", "", "", 4.28, 
  75.8, 0.774}, {"MKD", "Europe", "North Macedonia", "2020-11-12", 43835., 
  1295., 1066.143, 1238., 26., 22., 21040.329, 621.586, 511.737, 594.227, 
  12.48, 10.56, 1.12, "", "", "", "", "", "", "", "", 3096., 286181., 
  137.364, 1.486, 2950., 1.416, 0.361, 2.8, "tests performed", "", "", "", 
  "", "", "", "", "", "", "", 2.08338*^6, 82.6, 39.1, 13.26, 8.16, 13111.214, 
  5., 322.688, 10.08, "", "", "", 4.28, 75.8, 0.774}, 
 {"MKD", "Europe", "North Macedonia", "2020-11-13", 44898., 1063., 1057., 
  1263., 25., 23.857, 21550.557, 510.229, 507.349, 606.226, 12., 11.451, 1.1, 
  "", "", "", "", "", "", "", "", 3353., 289534., 138.973, 1.609, 2943., 
  1.413, 0.359, 2.8, "tests performed", "", "", "", "", "", "", "", "", "", 
  "", 2.08338*^6, 82.6, 39.1, 13.26, 8.16, 13111.214, 5., 322.688, 10.08, "", 
  "", "", 4.28, 75.8, 0.774}, {"MKD", "Europe", "North Macedonia", 
  "2020-11-14", 46062., 1164., 1040., 1281., 18., 24.429, 22109.265, 558.707, 
  499.189, 614.866, 8.64, 11.725, 1.09, "", "", "", "", "", "", "", "", 
  2655., 292189., 140.248, 1.274, 2941., 1.412, 0.354, 2.8, 
  "tests performed", "", "", "", "", "", "", "", "", "", "", 2.08338*^6, 
  82.6, 39.1, 13.26, 8.16, 13111.214, 5., 322.688, 10.08, "", "", "", 4.28, 
  75.8, 0.774}, {"MKD", "Europe", "North Macedonia", "2020-11-15", 47050., 
  988., 1041.429, 1305., 24., 24.143, 22583.494, 474.229, 499.875, 626.386, 
  11.52, 11.588, 1.09, "", "", "", "", "", "", "", "", 1683., 293872., 
  141.055, 0.808, 2997., 1.439, 0.347, 2.9, "tests performed", "", "", "", 
  "", "", "", "", "", "", "", 2.08338*^6, 82.6, 39.1, 13.26, 8.16, 13111.214, 
  5., 322.688, 10.08, "", "", "", 4.28, 75.8, 0.774}, 
 {"MKD", "Europe", "North Macedonia", "2020-11-16", 47636., 586., 1051.571, 
  1345., 40., 27., 22864.768, 281.274, 504.743, 645.586, 19.2, 12.96, 1.08, 
  "", "", "", "", "", "", "", "", 2930., 296802., 142.462, 1.406, 2981., 
  1.431, 0.353, 2.8, "tests performed", "", "", "", "", "", "", "", "", "", 
  "", 2.08338*^6, 82.6, 39.1, 13.26, 8.16, 13111.214, 5., 322.688, 10.08, "", 
  "", "", 4.28, 75.8, 0.774}, {"MKD", "Europe", "North Macedonia", 
  "2020-11-17", 48613., 977., 1055.857, 1376., 31., 27.143, 23333.717, 
  468.949, 506.8, 660.465, 14.88, 13.028, 1.07, "", "", "", "", "", "", "", 
  "", 3398., 300200., 144.093, 1.631, 2919., 1.401, 0.362, 2.8, 
  "tests performed", "", "", "", "", "", "", "", "", "", "", 2.08338*^6, 
  82.6, 39.1, 13.26, 8.16, 13111.214, 5., 322.688, 10.08, "", "", "", 4.28, 
  75.8, 0.774}, {"MKD", "Europe", "North Macedonia", "2020-11-18", 50015., 
  1402., 1067.857, 1397., 21., 26.429, 24006.662, 672.945, 512.56, 670.545, 
  10.08, 12.685, 1.06, "", "", "", "", "", "", "", "", 3081., 303281., 
  145.572, 1.479, 2885., 1.385, 0.37, 2.7, "tests performed", "", "", "", "", 
  "", "", "", "", "", "", 2.08338*^6, 82.6, 39.1, 13.26, 8.16, 13111.214, 5., 
  322.688, 10.08, "", "", "", 4.28, 75.8, 0.774}, 
 {"MKD", "Europe", "North Macedonia", "2020-11-19", 51213., 1198., 1054., 
  1423., 26., 26.429, 24581.689, 575.027, 505.909, 683.025, 12.48, 12.685, 
  1.04, "", "", "", "", "", "", "", "", 3200., 306481., 147.108, 1.536, 
  2900., 1.392, 0.363, 2.8, "tests performed", "", "", "", "", "", "", "", 
  "", "", "", 2.08338*^6, 82.6, 39.1, 13.26, 8.16, 13111.214, 5., 322.688, 
  10.08, "", "", "", 4.28, 75.8, 0.774}, {"MKD", "Europe", "North Macedonia", 
  "2020-11-20", 52449., 1236., 1078.714, 1462., 39., 28.429, 25174.956, 
  593.267, 517.771, 701.744, 18.72, 13.645, 1.04, "", "", "", "", "", "", "", 
  "", 3109., 309590., 148.6, 1.492, 2865., 1.375, 0.377, 2.7, 
  "tests performed", "", "", "", "", "", "", "", "", "", "", 2.08338*^6, 
  82.6, 39.1, 13.26, 8.16, 13111.214, 5., 322.688, 10.08, "", "", "", 4.28, 
  75.8, 0.774}, {"MKD", "Europe", "North Macedonia", "2020-11-21", 53631., 
  1182., 1081.286, 1487., 25., 29.429, 25742.303, 567.347, 519.006, 713.744, 
  12., 14.125, 1.03, "", "", "", "", "", "", "", "", 2553., 312143., 149.825, 
  1.225, 2851., 1.368, 0.379, 2.6, "tests performed", "", "", "", "", "", "", 
  "", "", "", "", 2.08338*^6, 82.6, 39.1, 13.26, 8.16, 13111.214, 5., 
  322.688, 10.08, "", "", "", 4.28, 75.8, 0.774}, 
 {"MKD", "Europe", "North Macedonia", "2020-11-22", 54743., 1112., 1099., 
  1511., 24., 29.429, 26276.051, 533.748, 527.508, 725.264, 11.52, 14.125, 
  1.02, "", "", "", "", "", "", "", "", 1176., 313319., 150.39, 0.564, 2778., 
  1.333, 0.396, 2.5, "tests performed", "", "", "", "", "", "", "", "", "", 
  "", 2.08338*^6, 82.6, 39.1, 13.26, 8.16, 13111.214, 5., 322.688, 10.08, "", 
  "", "", 4.28, 75.8, 0.774}, {"MKD", "Europe", "North Macedonia", 
  "2020-11-23", 55127., 384., 1070.143, 1546., 35., 28.714, 26460.367, 
  184.316, 513.657, 742.063, 16.8, 13.783, 1.01, "", "", "", "", "", "", "", 
  "", 3143., 316462., 151.898, 1.509, 2809., 1.348, 0.381, 2.6, 
  "tests performed", "", "", "", "", "", "", "", "", "", "", 2.08338*^6, 
  82.6, 39.1, 13.26, 8.16, 13111.214, 5., 322.688, 10.08, "", "", "", 4.28, 
  75.8, 0.774}, {"MKD", "Europe", "North Macedonia", "2020-11-24", 56164., 
  1037., 1078.714, 1561., 15., 26.429, 26958.116, 497.749, 517.771, 749.263, 
  7.2, 12.685, 0.99, "", "", "", "", "", "", "", "", 3349., 319811., 153.506, 
  1.607, 2802., 1.345, 0.385, 2.6, "tests performed", "", "", "", "", "", "", 
  "", "", "", "", 2.08338*^6, 82.6, 39.1, 13.26, 8.16, 13111.214, 5., 
  322.688, 10.08, "", "", "", 4.28, 75.8, 0.774}, 
 {"MKD", "Europe", "North Macedonia", "2020-11-25", 57451., 1287., 1062.286, 
  1600., 39., 29., 27575.862, 617.746, 509.886, 767.983, 18.72, 13.92, 0.98, 
  "", "", "", "", "", "", "", "", 2864., 322675., 154.881, 1.375, 2771., 
  1.33, 0.383, 2.6, "tests performed", "", "", "", "", "", "", "", "", "", 
  "", 2.08338*^6, 82.6, 39.1, 13.26, 8.16, 13111.214, 5., 322.688, 10.08, "", 
  "", "", 4.28, 75.8, 0.774}, {"MKD", "Europe", "North Macedonia", 
  "2020-11-26", 58608., 1157., 1056.429, 1630., 30., 29.571, 28131.21, 
  555.348, 507.074, 782.382, 14.4, 14.194, 0.97, "", "", "", "", "", "", "", 
  "", 3084., 325759., 156.361, 1.48, 2754., 1.322, 0.384, 2.6, 
  "tests performed", "", "", "", "", "", "", "", "", "", "", 2.08338*^6, 
  82.6, 39.1, 13.26, 8.16, 13111.214, 5., 322.688, 10.08, "", "", "", 4.28, 
  75.8, 0.774}, {"MKD", "Europe", "North Macedonia", "2020-11-27", 59701., 
  1093., 1036., 1658., 28., 28., 28655.838, 524.628, 497.269, 795.822, 13.44, 
  13.44, 0.95, "", "", "", "", "", "", "", "", 3127., 328886., 157.862, 
  1.501, 2757., 1.323, 0.376, 2.7, "tests performed", "", "", "", "", "", "", 
  "", "", "", "", 2.08338*^6, 82.6, 39.1, 13.26, 8.16, 13111.214, 5., 
  322.688, 10.08, "", "", "", 4.28, 75.8, 0.774}, 
 {"MKD", "Europe", "North Macedonia", "2020-11-28", 60723., 1022., 1013.143, 
  1699., 41., 30.286, 29146.387, 490.549, 486.298, 815.502, 19.68, 14.537, 
  0.95, "", "", "", "", "", "", "", "", 2019., 330905., 158.831, 0.969, 
  2680., 1.286, 0.378, 2.6, "tests performed", "", "", "", "", "", "", "", 
  "", "", "", 2.08338*^6, 82.6, 39.1, 13.26, 8.16, 13111.214, 5., 322.688, 
  10.08, "", "", "", 4.28, 75.8, 0.774}, {"MKD", "Europe", "North Macedonia", 
  "2020-11-29", 61543., 820., 971.429, 1731., 32., 31.429, 29539.978, 
  393.591, 466.275, 830.861, 15.36, 15.085, 0.95, "", "", "", "", "", "", "", 
  "", 1181., 332086., 159.398, 0.567, 2681., 1.287, 0.362, 2.8, 
  "tests performed", "", "", "", "", "", "", "", "", "", "", 2.08338*^6, 
  82.6, 39.1, 13.26, 8.16, 13111.214, 5., 322.688, 10.08, "", "", "", 4.28, 
  75.8, 0.774}, {"MKD", "Europe", "North Macedonia", "2020-11-30", 61878., 
  335., 964.429, 1763., 32., 31., 29700.775, 160.796, 462.915, 846.221, 
  15.36, 14.88, 0.95, "", "", "", "", "", "", "", "", 3012., 335098., 
  160.843, 1.446, 2662., 1.278, 0.362, 2.8, "tests performed", "", "", "", 
  "", "", "", "", "", "", "", 2.08338*^6, 82.6, 39.1, 13.26, 8.16, 13111.214, 
  5., 322.688, 10.08, "", "", "", 4.28, 75.8, 0.774}, 
 {"MKD", "Europe", "North Macedonia", "2020-12-01", 62945., 1067., 968.714, 
  1792., 29., 33., 30212.923, 512.149, 464.972, 860.141, 13.92, 15.84, 0.95, 
  "", "", "", "", "", "", "", "", 2564., 337662., 162.074, 1.231, 2550., 
  1.224, 0.38, 2.6, "tests performed", "", "", "", "", "", "", "", "", "", 
  "", 2.08338*^6, 82.6, 39.1, 13.26, 8.16, 13111.214, 5., 322.688, 10.08, "", 
  "", "", 4.28, 75.8, 0.774}, {"MKD", "Europe", "North Macedonia", 
  "2020-12-02", 63890., 945., 919.857, 1825., 33., 32.143, 30666.513, 453.59, 
  441.522, 875.98, 15.84, 15.428, 0.95, "", "", "", "", "", "", "", "", 
  3399., 341061., 163.706, 1.631, 2627., 1.261, 0.35, 2.9, "tests performed", 
  "", "", "", "", "", "", "", "", "", "", 2.08338*^6, 82.6, 39.1, 13.26, 
  8.16, 13111.214, 5., 322.688, 10.08, "", "", "", 4.28, 75.8, 0.774}, 
 {"MKD", "Europe", "North Macedonia", "2020-12-03", 65231., 1341., 946.143, 
  1847., 22., 31., 31310.179, 643.666, 454.138, 886.54, 10.56, 14.88, 0.95, 
  "", "", "", "", "", "", "", "", 2824., 343885., 165.061, 1.355, 2589., 
  1.243, 0.365, 2.7, "tests performed", "", "", "", "", "", "", "", "", "", 
  "", 2.08338*^6, 82.6, 39.1, 13.26, 8.16, 13111.214, 5., 322.688, 10.08, "", 
  "", "", 4.28, 75.8, 0.774}, {"MKD", "Europe", "North Macedonia", 
  "2020-12-04", 66330., 1099., 947., 1877., 30., 31.286, 31837.687, 527.508, 
  454.55, 900.94, 14.4, 15.017, 0.94, "", "", "", "", "", "", "", "", 2995., 
  346880., 166.499, 1.438, 2571., 1.234, 0.368, 2.7, "tests performed", "", 
  "", "", "", "", "", "", "", "", "", 2.08338*^6, 82.6, 39.1, 13.26, 8.16, 
  13111.214, 5., 322.688, 10.08, "", "", "", 4.28, 75.8, 0.774}, 
 {"MKD", "Europe", "North Macedonia", "2020-12-05", 67311., 981., 941.143, 
  1901., 24., 28.857, 32308.556, 470.869, 451.738, 912.46, 11.52, 13.851, 
  0.93, "", "", "", "", "", "", "", "", 1715., 348595., 167.322, 0.823, 
  2527., 1.213, 0.372, 2.7, "tests performed", "", "", "", "", "", "", "", 
  "", "", "", 2.08338*^6, 82.6, 39.1, 13.26, 8.16, 13111.214, 5., 322.688, 
  10.08, "", "", "", 4.28, 75.8, 0.774}, {"MKD", "Europe", "North Macedonia", 
  "2020-12-06", 67968., 657., 917.857, 1924., 23., 27.571, 32623.909, 
  315.353, 440.562, 923.499, 11.04, 13.234, 0.92, "", "", "", "", "", "", "", 
  "", 947., 349542., 167.776, 0.455, 2494., 1.197, 0.368, 2.7, 
  "tests performed", "", "", "", "", "", "", "", "", "", "", 2.08338*^6, 
  82.6, 39.1, 13.26, 8.16, 13111.214, 5., 322.688, 10.08, "", "", "", 4.28, 
  75.8, 0.774}, {"MKD", "Europe", "North Macedonia", "2020-12-07", 68332., 
  364., 922., 1949., 25., 26.571, 32798.625, 174.716, 442.55, 935.499, 12., 
  12.754, 0.91, "", "", "", "", "", "", "", "", 2993., 352535., 169.213, 
  1.437, 2491., 1.196, 0.37, 2.7, "tests performed", "", "", "", "", "", "", 
  "", "", "", "", 2.08338*^6, 82.6, 39.1, 13.26, 8.16, 13111.214, 5., 
  322.688, 10.08, "", "", "", 4.28, 75.8, 0.774}, 
 {"MKD", "Europe", "North Macedonia", "2020-12-08", 69452., 1120., 929.571, 
  1977., 28., 26.429, 33336.213, 537.588, 446.184, 948.939, 13.44, 12.685, 
  0.9, "", "", "", "", "", "", "", "", 1470., 354005., 169.919, 0.706, 2335., 
  1.121, 0.398, 2.5, "tests performed", "", "", "", "", "", "", "", "", "", 
  "", 2.08338*^6, 82.6, 39.1, 13.26, 8.16, 13111.214, 5., 322.688, 10.08, "", 
  "", "", 4.28, 75.8, 0.774}, {"MKD", "Europe", "North Macedonia", 
  "2020-12-09", 69954., 502., 866.286, 2023., 46., 28.286, 33577.168, 
  240.955, 415.808, 971.018, 22.08, 13.577, 0.88, "", "", "", "", "", "", "", 
  "", 2758., 356763., 171.242, 1.324, 2243., 1.077, 0.386, 2.6, 
  "tests performed", "", "", "", "", "", "", "", "", "", "", 2.08338*^6, 
  82.6, 39.1, 13.26, 8.16, 13111.214, 5., 322.688, 10.08, "", "", "", 4.28, 
  75.8, 0.774}, {"MKD", "Europe", "North Macedonia", "2020-12-10", 70883., 
  929., 807.429, 2051., 28., 29.143, 34023.078, 445.91, 387.557, 984.458, 
  13.44, 13.988, 0.9, "", "", "", "", "", "", "", "", 3114., 359877., 
  172.737, 1.495, 2285., 1.097, 0.353, 2.8, "tests performed", "", "", "", 
  "", "", "", "", "", "", "", 2.08338*^6, 82.6, 39.1, 13.26, 8.16, 13111.214, 
  5., 322.688, 10.08, "", "", "", 4.28, 75.8, 0.774}, 
 {"MKD", "Europe", "North Macedonia", "2020-12-11", 72044., 1161., 816.286, 
  2077., 26., 28.571, 34580.345, 557.268, 391.808, 996.938, 12.48, 13.714, 
  0.91, "", "", "", "", "", "", "", "", 2805., 362682., 174.083, 1.346, 
  2257., 1.083, 0.362, 2.8, "tests performed", "", "", "", "", "", "", "", 
  "", "", "", 2.08338*^6, 82.6, 39.1, 13.26, 8.16, 13111.214, 5., 322.688, 
  10.08, "", "", "", 4.28, 75.8, 0.774}, {"MKD", "Europe", "North Macedonia", 
  "2020-12-12", 73025., 981., 816.286, 2096., 19., 27.857, 35051.215, 
  470.869, 391.808, 1006.057, 9.12, 13.371, 0.91, "", "", "", "", "", "", "", 
  "", 1837., 364519., 174.965, 0.882, 2275., 1.092, 0.359, 2.8, 
  "tests performed", "", "", "", "", "", "", "", "", "", "", 2.08338*^6, 
  82.6, 39.1, 13.26, 8.16, 13111.214, 5., 322.688, 10.08, "", "", "", 4.28, 
  75.8, 0.774}, {"MKD", "Europe", "North Macedonia", "2020-12-13", 73638., 
  613., 810., 2121., 25., 28.143, 35345.448, 294.233, 388.791, 1018.057, 12., 
  13.508, 0.9, "", "", "", "", "", "", "", "", 741., 365260., 175.321, 0.356, 
  2245., 1.078, 0.361, 2.8, "tests performed", "", "", "", "", "", "", "", 
  "", "", "", 2.08338*^6, 82.6, 39.1, 13.26, 8.16, 13111.214, 5., 322.688, 
  10.08, "", "", "", 4.28, 75.8, 0.774}, {"MKD", "Europe", "North Macedonia", 
  "2020-12-14", 73851., 213., 788.429, 2147., 26., 28.286, 35447.686, 
  102.238, 378.437, 1030.537, 12.48, 13.577, 0.88, "", "", "", "", "", "", 
  "", "", 2902., 368162., 176.714, 1.393, 2232., 1.071, 0.353, 2.8, 
  "tests performed", "", "", "", "", "", "", "", "", "", "", 2.08338*^6, 
  82.6, 39.1, 13.26, 8.16, 13111.214, 5., 322.688, 10.08, "", "", "", 4.28, 
  75.8, 0.774}, {"MKD", "Europe", "North Macedonia", "2020-12-15", 74732., 
  881., 754.286, 2169., 22., 27.429, 35870.556, 422.871, 362.049, 1041.097, 
  10.56, 13.165, 0.87, "", "", "", "", "", "", "", "", 2889., 371051., 178.1, 
  1.387, 2435., 1.169, 0.31, 3.2, "tests performed", "", "", "", "", "", "", 
  "", "", "", "", 2.08338*^6, 82.6, 39.1, 13.26, 8.16, 13111.214, 5., 
  322.688, 10.08, "", "", "", 4.28, 75.8, 0.774}, 
 {"MKD", "Europe", "North Macedonia", "2020-12-16", 75597., 865., 806.143, 
  2194., 25., 24.429, 36285.747, 415.191, 386.94, 1053.096, 12., 11.725, 
  0.86, "", "", "", "", "", "", "", "", 2347., 373398., 179.227, 1.127, 
  2376., 1.14, 0.339, 2.9, "tests performed", "", "", "", "", "", "", "", "", 
  "", "", 2.08338*^6, 82.6, 39.1, 13.26, 8.16, 13111.214, 5., 322.688, 10.08, 
  "", "", "", 4.28, 75.8, 0.774}, {"MKD", "Europe", "North Macedonia", 
  "2020-12-17", 76251., 654., 766.857, 2225., 31., 24.857, 36599.66, 313.913, 
  368.083, 1067.976, 14.88, 11.931, 0.84, "", "", "", "", "", "", "", "", 
  2827., 376225., 180.584, 1.357, 2335., 1.121, 0.328, 3., "tests performed", 
  "", "", "", "", "", "", "", "", "", "", 2.08338*^6, 82.6, 39.1, 13.26, 
  8.16, 13111.214, 5., 322.688, 10.08, "", "", "", 4.28, 75.8, 0.774}, 
 {"MKD", "Europe", "North Macedonia", "2020-12-18", 77134., 883., 727.143, 
  2254., 29., 25.286, 37023.491, 423.831, 349.021, 1081.896, 13.92, 12.137, 
  0.84, "", "", "", "", "", "", "", "", 2664., 378889., 181.863, 1.279, 
  2315., 1.111, 0.314, 3.2, "tests performed", "", "", "", "", "", "", "", 
  "", "", "", 2.08338*^6, 82.6, 39.1, 13.26, 8.16, 13111.214, 5., 322.688, 
  10.08, "", "", "", 4.28, 75.8, 0.774}, {"MKD", "Europe", "North Macedonia", 
  "2020-12-19", 77949., 815., 703.429, 2274., 20., 25.429, 37414.682, 
  391.191, 337.638, 1091.496, 9.6, 12.205, 0.83, "", "", "", "", "", "", "", 
  "", 1387., 380276., 182.528, 0.666, 2251., 1.08, 0.312, 3.2, 
  "tests performed", "", "", "", "", "", "", "", "", "", "", 2.08338*^6, 
  82.6, 39.1, 13.26, 8.16, 13111.214, 5., 322.688, 10.08, "", "", "", 4.28, 
  75.8, 0.774}, {"MKD", "Europe", "North Macedonia", "2020-12-20", 78305., 
  356., 666.714, 2292., 18., 24.429, 37585.558, 170.876, 320.016, 1100.135, 
  8.64, 11.725, 0.81, "", "", "", "", "", "", "", "", 591., 380867., 182.812, 
  0.284, 2230., 1.07, 0.299, 3.3, "tests performed", "", "", "", "", "", "", 
  "", "", "", "", 2.08338*^6, 82.6, 39.1, 13.26, 8.16, 13111.214, 5., 
  322.688, 10.08, "", "", "", 4.28, 75.8, 0.774}, 
 {"MKD", "Europe", "North Macedonia", "2020-12-21", 78434., 129., 654.714, 
  2314., 22., 23.857, 37647.477, 61.919, 314.256, 1110.695, 10.56, 11.451, 
  0.8, "", "", "", "", "", "", "", "", 2562., 383429., 184.042, 1.23, 2181., 
  1.047, 0.3, 3.3, "tests performed", "", "", "", "", "", "", "", "", "", "", 
  2.08338*^6, 82.6, 39.1, 13.26, 8.16, 13111.214, 5., 322.688, 10.08, "", "", 
  "", 4.28, 75.8, 0.774}, {"MKD", "Europe", "North Macedonia", "2020-12-22", 
  79190., 756., 636.857, 2340., 26., 24.429, 38010.349, 362.872, 305.685, 
  1123.175, 12.48, 11.725, 0.79, "", "", "", "", "", "", "", "", 2510., 
  385939., 185.247, 1.205, 2127., 1.021, 0.299, 3.3, "tests performed", "", 
  "", "", "", "", "", "", "", "", "", 2.08338*^6, 82.6, 39.1, 13.26, 8.16, 
  13111.214, 5., 322.688, 10.08, "", "", "", 4.28, 75.8, 0.774}, 
 {"MKD", "Europe", "North Macedonia", "2020-12-23", 79815., 625., 602.571, 
  2354., 14., 22.857, 38310.342, 299.993, 289.228, 1129.895, 6.72, 10.971, 
  0.78, "", "", "", "", "", "", "", "", 2206., 388145., 186.305, 1.059, 
  2107., 1.011, 0.286, 3.5, "tests performed", "", "", "", "", "", "", "", 
  "", "", "", 2.08338*^6, 82.6, 39.1, 13.26, 8.16, 13111.214, 5., 322.688, 
  10.08, "", "", "", 4.28, 75.8, 0.774}, {"MKD", "Europe", "North Macedonia", 
  "2020-12-24", 80407., 592., 593.714, 2375., 21., 21.429, 38594.495, 
  284.154, 284.976, 1139.974, 10.08, 10.285, 0.77, "", "", "", "", "", "", 
  "", "", 1892., 390037., 187.214, 0.908, 1973., 0.947, 0.301, 3.3, 
  "tests performed", "", "", "", "", "", "", "", "", "", "", 2.08338*^6, 
  82.6, 39.1, 13.26, 8.16, 13111.214, 5., 322.688, 10.08, "", "", "", 4.28, 
  75.8, 0.774}, {"MKD", "Europe", "North Macedonia", "2020-12-25", 80896., 
  489., 537.429, 2401., 26., 21., 38829.21, 234.715, 257.96, 1152.454, 12.48, 
  10.08, 0.76, "", "", "", "", "", "", "", "", 1999., 392036., 188.173, 
  0.959, 1878., 0.901, 0.286, 3.5, "tests performed", "", "", "", "", "", "", 
  "", "", "", "", 2.08338*^6, 82.6, 39.1, 13.26, 8.16, 13111.214, 5., 
  322.688, 10.08, "", "", "", 4.28, 75.8, 0.774}, 
 {"MKD", "Europe", "North Macedonia", "2020-12-26", 81425., 529., 496.571, 
  2427., 26., 21.857, 39083.125, 253.914, 238.349, 1164.934, 12.48, 10.491, 
  0.75, "", "", "", "", "", "", "", "", 1253., 393289., 188.774, 0.601, 
  1859., 0.892, 0.267, 3.7, "tests performed", "", "", "", "", "", "", "", 
  "", "", "", 2.08338*^6, 82.6, 39.1, 13.26, 8.16, 13111.214, 5., 322.688, 
  10.08, "", "", "", 4.28, 75.8, 0.774}, {"MKD", "Europe", "North Macedonia", 
  "2020-12-27", 81721., 296., 488., 2445., 18., 21.857, 39225.201, 142.077, 
  234.235, 1173.574, 8.64, 10.491, 0.75, "", "", "", "", "", "", "", "", 
  700., 393989., 189.11, 0.336, 1875., 0.9, 0.26, 3.8, "tests performed", "", 
  "", "", "", "", "", "", "", "", "", 2.08338*^6, 82.6, 39.1, 13.26, 8.16, 
  13111.214, 5., 322.688, 10.08, "", "", "", 4.28, 75.8, 0.774}, 
 {"MKD", "Europe", "North Macedonia", "2020-12-28", 81804., 83., 481.429, 
  2456., 11., 20.286, 39265.04, 39.839, 231.081, 1178.854, 5.28, 9.737, 0.75, 
  "", "", "", "", "", "", "", "", 2467., 396456., 190.295, 1.184, 1861., 
  0.893, 0.259, 3.9, "tests performed", "", "", "", "", "", "", "", "", "", 
  "", 2.08338*^6, 82.6, 39.1, 13.26, 8.16, 13111.214, 5., 322.688, 10.08, "", 
  "", "", 4.28, 75.8, 0.774}, {"MKD", "Europe", "North Macedonia", 
  "2020-12-29", 82301., 497., 444.429, 2473., 17., 19., 39503.595, 238.555, 
  213.321, 1187.013, 8.16, 9.12, 0.74, "", "", "", "", "", "", "", "", 2366., 
  398822., 191.43, 1.136, 1840., 0.883, 0.242, 4.1, "tests performed", "", 
  "", "", "", "", "", "", "", "", "", 2.08338*^6, 82.6, 39.1, 13.26, 8.16, 
  13111.214, 5., 322.688, 10.08, "", "", "", 4.28, 75.8, 0.774}, 
 {"MKD", "Europe", "North Macedonia", "2020-12-30", 82794., 493., 425.571, 
  2488., 15., 19.143, 39740.23, 236.635, 204.27, 1194.213, 7.2, 9.188, 0.75, 
  "", "", "", "", "", "", "", "", 1662., 400484., 192.228, 0.798, 1763., 
  0.846, 0.241, 4.1, "tests performed", "", "", "", "", "", "", "", "", "", 
  "", 2.08338*^6, 82.6, 39.1, 13.26, 8.16, 13111.214, 5., 322.688, 10.08, "", 
  "", "", 4.28, 75.8, 0.774}, {"MKD", "Europe", "North Macedonia", 
  "2020-12-31", 83329., 535., 417.429, 2503., 15., 18.286, 39997.024, 
  256.794, 200.361, 1201.413, 7.2, 8.777, 0.76, "", "", "", "", "", "", "", 
  "", 1619., 402103., 193.005, 0.777, 1724., 0.828, 0.242, 4.1, 
  "tests performed", "", "", "", "", "", "", "", "", "", "", 2.08338*^6, 
  82.6, 39.1, 13.26, 8.16, 13111.214, 5., 322.688, 10.08, "", "", "", 4.28, 
  75.8, 0.774}, {"MKD", "Europe", "North Macedonia", "2021-01-01", 83743., 
  414., 406.714, 2510., 7., 15.571, 40195.74, 198.716, 195.218, 1204.773, 
  3.36, 7.474, 0.75, "", "", "", "", "", "", "", "", 378., 402481., 193.187, 
  0.181, 1492., 0.716, 0.273, 3.7, "tests performed", "", "", "", "", "", "", 
  "", "", "", "", 2.08338*^6, 82.6, 39.1, 13.26, 8.16, 13111.214, 5., 
  322.688, 10.08, "", "", "", 4.28, 75.8, 0.774}, 
 {"MKD", "Europe", "North Macedonia", "2021-01-02", 83789., 46., 337.714, 
  2522., 12., 13.571, 40217.819, 22.08, 162.099, 1210.533, 5.76, 6.514, 0.74, 
  "", "", "", "", "", "", "", "", 1525., 404006., 193.919, 0.732, 1531., 
  0.735, 0.221, 4.5, "tests performed", "", "", "", "", "", "", "", "", "", 
  "", 2.08338*^6, 82.6, 39.1, 13.26, 8.16, 13111.214, 5., 322.688, 10.08, "", 
  "", "", 4.28, 75.8, 0.774}, {"MKD", "Europe", "North Macedonia", 
  "2021-01-03", 84024., 235., 329., 2530., 8., 12.143, 40330.617, 112.797, 
  157.916, 1214.373, 3.84, 5.828, 0.78, "", "", "", "", "", "", "", "", 761., 
  404767., 194.284, 0.365, 1540., 0.739, 0.214, 4.7, "tests performed", "", 
  "", "", "", "", "", "", "", "", "", 2.08338*^6, 82.6, 39.1, 13.26, 8.16, 
  13111.214, 5., 322.688, 10.08, "", "", "", 4.28, 75.8, 0.774}, 
 {"MKD", "Europe", "North Macedonia", "2021-01-04", 84129., 105., 332.143, 
  2550., 20., 13.429, 40381.015, 50.399, 159.425, 1223.973, 9.6, 6.446, 0.83, 
  "", "", "", "", "", "", "", "", 2431., 407198., 195.451, 1.167, 1535., 
  0.737, 0.216, 4.6, "tests performed", "", "", "", "", "", "", "", "", "", 
  "", 2.08338*^6, 82.6, 39.1, 13.26, 8.16, 13111.214, 5., 322.688, 10.08, "", 
  "", "", 4.28, 75.8, 0.774}, {"MKD", "Europe", "North Macedonia", 
  "2021-01-05", 84709., 580., 344., 2559., 9., 12.286, 40659.409, 278.394, 
  165.116, 1228.292, 4.32, 5.897, 0.86, "", "", "", "", "", "", "", "", 
  2452., 409650., 196.628, 1.177, 1547., 0.743, 0.222, 4.5, 
  "tests performed", "", "", "", "", "", "", "", "", "", "", 2.08338*^6, 
  82.6, 39.1, 13.26, 8.16, 13111.214, 5., 322.688, 10.08, "", "", "", 4.28, 
  75.8, 0.774}, {"MKD", "Europe", "North Macedonia", "2021-01-06", 85328., 
  619., 362., 2571., 12., 11.857, 40956.523, 297.113, 173.756, 1234.052, 
  5.76, 5.691, 0.87, "", "", "", "", "", "", "", "", 1049., 410699., 197.131, 
  0.504, 1459., 0.7, 0.248, 4., "tests performed", "", "", "", "", "", "", 
  "", "", "", "", 2.08338*^6, 82.6, 39.1, 13.26, 8.16, 13111.214, 5., 
  322.688, 10.08, "", "", "", 4.28, 75.8, 0.774}, 
 {"MKD", "Europe", "North Macedonia", "2021-01-07", 85494., 166., 309.286, 
  2581., 10., 11.143, 41036.201, 79.678, 148.454, 1238.852, 4.8, 5.348, 0.85, 
  "", "", "", "", "", "", "", "", 764., 411463., 197.498, 0.367, 1337., 
  0.642, 0.231, 4.3, "tests performed", "", "", "", "", "", "", "", "", "", 
  "", 2.08338*^6, 82.6, 39.1, 13.26, 8.16, 13111.214, 5., 322.688, 10.08, "", 
  "", "", 4.28, 75.8, 0.774}, {"MKD", "Europe", "North Macedonia", 
  "2021-01-08", 85594., 100., 264.429, 2592., 11., 11.714, 41084.2, 47.999, 
  126.923, 1244.132, 5.28, 5.623, 0.86, "", "", "", "", "", "", "", "", 
  2953., 414416., 198.915, 1.417, 1705., 0.818, 0.155, 6.4, 
  "tests performed", "", "", "", "", "", "", "", "", "", "", 2.08338*^6, 
  82.6, 39.1, 13.26, 8.16, 13111.214, 5., 322.688, 10.08, "", "", "", 4.28, 
  75.8, 0.774}, {"MKD", "Europe", "North Macedonia", "2021-01-09", 86150., 
  556., 337.286, 2614., 22., 13.143, 41351.074, 266.874, 161.894, 1254.692, 
  10.56, 6.308, 0.93, "", "", "", "", "", "", "", "", 2455., 416871., 
  200.094, 1.178, 1838., 0.882, 0.184, 5.4, "tests performed", "", "", "", 
  "", "", "", "", "", "", "", 2.08338*^6, 82.6, 39.1, 13.26, 8.16, 13111.214, 
  5., 322.688, 10.08, "", "", "", 4.28, 75.8, 0.774}, 
 {"MKD", "Europe", "North Macedonia", "2021-01-10", 86494., 344., 352.857, 
  2622., 8., 13.143, 41516.19, 165.116, 169.368, 1258.532, 3.84, 6.308, 0.96, 
  "", "", "", "", "", "", "", "", 918., 417789., 200.534, 0.441, 1860., 
  0.893, 0.19, 5.3, "tests performed", "", "", "", "", "", "", "", "", "", 
  "", 2.08338*^6, 82.6, 39.1, 13.26, 8.16, 13111.214, 5., 322.688, 10.08, "", 
  "", "", 4.28, 75.8, 0.774}, {"MKD", "Europe", "North Macedonia", 
  "2021-01-11", 86597., 103., 352.571, 2635., 13., 12.143, 41565.629, 49.439, 
  169.23, 1264.772, 6.24, 5.828, 0.96, "", "", "", "", "", "", "", "", 3023., 
  420812., 201.985, 1.451, 1945., 0.934, 0.181, 5.5, "tests performed", "", 
  "", "", "", "", "", "", "", "", "", 2.08338*^6, 82.6, 39.1, 13.26, 8.16, 
  13111.214, 5., 322.688, 10.08, "", "", "", 4.28, 75.8, 0.774}, 
 {"MKD", "Europe", "North Macedonia", "2021-01-12", 87117., 520., 344., 
  2647., 12., 12.571, 41815.223, 249.594, 165.116, 1270.532, 5.76, 6.034, 
  0.96, "", "", "", "", "", "", "", "", 2543., 423355., 203.206, 1.221, 
  1958., 0.94, 0.176, 5.7, "tests performed", "", "", "", "", "", "", "", "", 
  "", "", 2.08338*^6, 82.6, 39.1, 13.26, 8.16, 13111.214, 5., 322.688, 10.08, 
  "", "", "", 4.28, 75.8, 0.774}, {"MKD", "Europe", "North Macedonia", 
  "2021-01-13", 87590., 473., 323.143, 2657., 10., 12.286, 42042.258, 
  227.035, 155.105, 1275.331, 4.8, 5.897, 0.96, "", "", "", "", "", "", "", 
  "", 2192., 425547., 204.258, 1.052, 2121., 1.018, 0.152, 6.6, 
  "tests performed", "", "", "", "", "", "", "", "", "", "", 2.08338*^6, 
  82.6, 39.1, 13.26, 8.16, 13111.214, 5., 322.688, 10.08, "", "", "", 4.28, 
  75.8, 0.774}, {"MKD", "Europe", "North Macedonia", "2021-01-14", 87986., 
  396., 356., 2672., 15., 13., 42232.334, 190.076, 170.876, 1282.531, 7.2, 
  6.24, 0.94, "", "", "", "", "", "", "", "", 2118., 427665., 205.275, 1.017, 
  2315., 1.111, 0.154, 6.5, "tests performed", "", "", "", "", "", "", "", 
  "", "", "", 2.08338*^6, 82.6, 39.1, 13.26, 8.16, 13111.214, 5., 322.688, 
  10.08, "", "", "", 4.28, 75.8, 0.774}, {"MKD", "Europe", "North Macedonia", 
  "2021-01-15", 88389., 403., 399.286, 2682., 10., 12.857, 42425.77, 193.436, 
  191.653, 1287.331, 4.8, 6.171, 0.92, "", "", "", "", "", "", "", "", 2176., 
  429841., 206.319, 1.044, 2204., 1.058, 0.181, 5.5, "tests performed", "", 
  "", "", "", "", "", "", "", "", "", 2.08338*^6, 82.6, 39.1, 13.26, 8.16, 
  13111.214, 5., 322.688, 10.08, "", "", "", 4.28, 75.8, 0.774}, 
 {"MKD", "Europe", "North Macedonia", "2021-01-16", 88749., 360., 371.286, 
  2696., 14., 11.714, 42598.566, 172.796, 178.213, 1294.051, 6.72, 5.623, 
  0.89, "", "", "", "", "", "", "", "", 1530., 431371., 207.053, 0.734, 
  2071., 0.994, 0.179, 5.6, "tests performed", "", "", "", "", "", "", "", 
  "", "", "", 2.08338*^6, 82.6, 39.1, 13.26, 8.16, 13111.214, 5., 322.688, 
  10.08, "", "", "", 4.28, 75.8, 0.774}, {"MKD", "Europe", "North Macedonia", 
  "2021-01-17", 88938., 189., 349.143, 2702., 6., 11.429, 42689.284, 90.718, 
  167.585, 1296.931, 2.88, 5.486, 0.87, "", "", "", "", "", "", "", "", 529., 
  431900., 207.307, 0.254, 2016., 0.968, 0.173, 5.8, "tests performed", "", 
  "", "", "", "", "", "", "", "", "", 2.08338*^6, 82.6, 39.1, 13.26, 8.16, 
  13111.214, 5., 322.688, 10.08, "", "", "", 4.28, 75.8, 0.774}, 
 {"MKD", "Europe", "North Macedonia", "2021-01-18", 88992., 54., 342.143, 
  2715., 13., 11.429, 42715.203, 25.919, 164.225, 1303.171, 6.24, 5.486, 
  0.85, "", "", "", "", "", "", "", "", 2327., 434227., 208.424, 1.117, 
  1916., 0.92, 0.179, 5.6, "tests performed", "", "", "", "", "", "", "", "", 
  "", "", 2.08338*^6, 82.6, 39.1, 13.26, 8.16, 13111.214, 5., 322.688, 10.08, 
  "", "", "", 4.28, 75.8, 0.774}, {"MKD", "Europe", "North Macedonia", 
  "2021-01-19", 89392., 400., 325., 2726., 11., 11.286, 42907.199, 191.996, 
  155.997, 1308.451, 5.28, 5.417, 0.83, "", "", "", "", "", "", "", "", 793., 
  435020., 208.805, 0.381, 1666., 0.8, 0.195, 5.1, "tests performed", "", "", 
  "", "", "", "", "", "", "", "", 2.08338*^6, 82.6, 39.1, 13.26, 8.16, 
  13111.214, 5., 322.688, 10.08, "", "", "", 4.28, 75.8, 0.774}, 
 {"MKD", "Europe", "North Macedonia", "2021-01-20", 89463., 71., 267.571, 
  2739., 13., 11.714, 42941.278, 34.079, 128.431, 1314.691, 6.24, 5.623, 
  0.82, "", "", "", "", "", "", "", "", 1906., 436926., 209.72, 0.915, 1626., 
  0.78, 0.165, 6.1, "tests performed", "", "", "", "", "", "", "", "", "", 
  "", 2.08338*^6, 82.6, 39.1, 13.26, 8.16, 13111.214, 5., 322.688, 10.08, "", 
  "", "", 4.28, 75.8, 0.774}, {"MKD", "Europe", "North Macedonia", 
  "2021-01-21", 89817., 354., 261.571, 2754., 15., 11.714, 43111.194, 
  169.916, 125.551, 1321.89, 7.2, 5.623, 0.87, "", "", "", "", "", "", "", 
  "", 1854., 438780., 210.61, 0.89, 1588., 0.762, 0.165, 6.1, 
  "tests performed", "", "", "", "", "", "", "", "", "", "", 2.08338*^6, 
  82.6, 39.1, 13.26, 8.16, 13111.214, 5., 322.688, 10.08, "", "", "", 4.28, 
  75.8, 0.774}, {"MKD", "Europe", "North Macedonia", "2021-01-22", 90124., 
  307., 247.857, 2768., 14., 12.286, 43258.551, 147.357, 118.969, 1328.61, 
  6.72, 5.897, 0.91, "", "", "", "", "", "", "", "", 2013., 440793., 211.576, 
  0.966, 1565., 0.751, 0.158, 6.3, "tests performed", "", "", "", "", "", "", 
  "", "", "", "", 2.08338*^6, 82.6, 39.1, 13.26, 8.16, 13111.214, 5., 
  322.688, 10.08, "", "", "", 4.28, 75.8, 0.774}, 
 {"MKD", "Europe", "North Macedonia", "2021-01-23", 90471., 347., 246., 
  2779., 11., 11.857, 43425.107, 166.556, 118.077, 1333.89, 5.28, 5.691, 
  0.94, "", "", "", "", "", "", "", "", 1466., 442259., 212.28, 0.704, 1555., 
  0.746, 0.158, 6.3, "tests performed", "", "", "", "", "", "", "", "", "", 
  "", 2.08338*^6, 82.6, 39.1, 13.26, 8.16, 13111.214, 5., 322.688, 10.08, "", 
  "", "", 4.28, 75.8, 0.774}, {"MKD", "Europe", "North Macedonia", 
  "2021-01-24", 90654., 183., 245.143, 2785., 6., 11.857, 43512.945, 87.838, 
  117.666, 1336.77, 2.88, 5.691, 0.96, "", "", "", "", "", "", "", "", 677., 
  442936., 212.605, 0.325, 1577., 0.757, 0.155, 6.4, "tests performed", "", 
  "", "", "", "", "", "", "", "", "", 2.08338*^6, 82.6, 39.1, 13.26, 8.16, 
  13111.214, 5., 322.688, 10.08, "", "", "", 4.28, 75.8, 0.774}, 
 {"MKD", "Europe", "North Macedonia", "2021-01-25", 90717., 63., 246.429, 
  2791., 6., 10.857, 43543.185, 30.239, 118.283, 1339.65, 2.88, 5.211, 0.98, 
  "", "", "", "", "", "", "", "", 2518., 445454., 213.813, 1.209, 1604., 
  0.77, 0.154, 6.5, "tests performed", "", "", "", "", "", "", "", "", "", 
  "", 2.08338*^6, 82.6, 39.1, 13.26, 8.16, 13111.214, 5., 322.688, 10.08, "", 
  "", "", 4.28, 75.8, 0.774}, {"MKD", "Europe", "North Macedonia", 
  "2021-01-26", 91161., 444., 252.714, 2812., 21., 12.286, 43756.3, 213.115, 
  121.3, 1349.73, 10.08, 5.897, 1., "", "", "", "", "", "", "", "", 2236., 
  447690., 214.886, 1.073, 1810., 0.869, 0.14, 7.2, "tests performed", "", 
  "", "", "", "", "", "", "", "", "", 2.08338*^6, 82.6, 39.1, 13.26, 8.16, 
  13111.214, 5., 322.688, 10.08, "", "", "", 4.28, 75.8, 0.774}, 
 {"MKD", "Europe", "North Macedonia", "2021-01-27", 91555., 394., 298.857, 
  2821., 9., 11.714, 43945.416, 189.116, 143.448, 1354.05, 4.32, 5.623, 1.01, 
  "", "", "", "", "", "", "", "", 1964., 449654., 215.829, 0.943, 1818., 
  0.873, 0.164, 6.1, "tests performed", "", "", "", "", "", "", "", "", "", 
  "", 2.08338*^6, 82.6, 39.1, 13.26, 8.16, 13111.214, 5., 322.688, 10.08, "", 
  "", "", 4.28, 75.8, 0.774}, {"MKD", "Europe", "North Macedonia", 
  "2021-01-28", 91891., 336., 296.286, 2831., 10., 11., 44106.692, 161.276, 
  142.214, 1358.85, 4.8, 5.28, 1., "", "", "", "", "", "", "", "", 2024., 
  451678., 216.801, 0.971, 1843., 0.885, 0.161, 6.2, "tests performed", "", 
  "", "", "", "", "", "", "", "", "", 2.08338*^6, 82.6, 39.1, 13.26, 8.16, 
  13111.214, 5., 322.688, 10.08, "", "", "", 4.28, 75.8, 0.774}, 
 {"MKD", "Europe", "North Macedonia", "2021-01-29", 92193., 302., 295.571, 
  2841., 10., 10.429, 44251.649, 144.957, 141.871, 1363.649, 4.8, 5.006, 1., 
  "", "", "", "", "", "", "", "", 2589., 454267., 218.043, 1.243, 1925., 
  0.924, 0.154, 6.5, "tests performed", "", "", "", "", "", "", "", "", "", 
  "", 2.08338*^6, 82.6, 39.1, 13.26, 8.16, 13111.214, 5., 322.688, 10.08, "", 
  "", "", 4.28, 75.8, 0.774}, {"MKD", "Europe", "North Macedonia", 
  "2021-01-30", 92518., 325., 292.429, 2848., 7., 9.857, 44407.645, 155.997, 
  140.363, 1367.009, 3.36, 4.731, 0.99, "", "", "", "", "", "", "", "", 
  1733., 456000., 218.875, 0.832, 1963., 0.942, 0.149, 6.7, 
  "tests performed", "", "", "", "", "", "", "", "", "", "", 2.08338*^6, 
  82.6, 39.1, 13.26, 8.16, 13111.214, 5., 322.688, 10.08, "", "", "", 4.28, 
  75.8, 0.774}, {"MKD", "Europe", "North Macedonia", "2021-01-31", 92693., 
  175., 291.286, 2855., 7., 10., 44491.643, 83.998, 139.814, 1370.369, 3.36, 
  4.8, 1., "", "", "", "", "", "", "", "", 678., 456678., 219.201, 0.325, 
  1963., 0.942, 0.148, 6.7, "tests performed", "", "", "", "", "", "", "", 
  "", "", "", 2.08338*^6, 82.6, 39.1, 13.26, 8.16, 13111.214, 5., 322.688, 
  10.08, "", "", "", 4.28, 75.8, 0.774}, {"MKD", "Europe", "North Macedonia", 
  "2021-02-01", 92753., 60., 290.857, 2866., 11., 10.714, 44520.443, 28.799, 
  139.608, 1375.649, 5.28, 5.143, 1.01, "", "", "", "", "", "", "", "", 
  2540., 459218., 220.42, 1.219, 1966., 0.944, 0.148, 6.8, "tests performed", 
  "", "", "", "", "", "", "", "", "", "", 2.08338*^6, 82.6, 39.1, 13.26, 
  8.16, 13111.214, 5., 322.688, 10.08, "", "", "", 4.28, 75.8, 0.774}, 
 {"MKD", "Europe", "North Macedonia", "2021-02-02", 93160., 407., 285.571, 
  2873., 7., 8.714, 44715.798, 195.356, 137.071, 1379.009, 3.36, 4.183, 1.02, 
  "", "", "", "", "", "", "", "", 2291., 461509., 221.519, 1.1, 1974., 0.947, 
  0.145, 6.9, "tests performed", "", "", "", "", "", "", "", "", "", "", 
  2.08338*^6, 82.6, 39.1, 13.26, 8.16, 13111.214, 5., 322.688, 10.08, "", "", 
  "", 4.28, 75.8, 0.774}, {"MKD", "Europe", "North Macedonia", "2021-02-03", 
  93510., 350., 279.286, 2893., 20., 10.286, 44883.795, 167.996, 134.054, 
  1388.609, 9.6, 4.937, 1.04, "", "", "", "", "", "", "", "", 2107., 463616., 
  222.531, 1.011, 1995., 0.958, 0.14, 7.1, "tests performed", "", "", "", "", 
  "", "", "", "", "", "", 2.08338*^6, 82.6, 39.1, 13.26, 8.16, 13111.214, 5., 
  322.688, 10.08, "", "", "", 4.28, 75.8, 0.774}, 
 {"MKD", "Europe", "North Macedonia", "2021-02-04", 93882., 372., 284.429, 
  2900., 7., 9.857, 45062.351, 178.556, 136.523, 1391.969, 3.36, 4.731, 1.04, 
  "", "", "", "", "", "", "", "", 2161., 465777., 223.568, 1.037, 2014., 
  0.967, 0.141, 7.1, "tests performed", "", "", "", "", "", "", "", "", "", 
  "", 2.08338*^6, 82.6, 39.1, 13.26, 8.16, 13111.214, 5., 322.688, 10.08, "", 
  "", "", 4.28, 75.8, 0.774}, {"MKD", "Europe", "North Macedonia", 
  "2021-02-05", 94196., 314., 286.143, 2908., 8., 9.571, 45213.067, 150.717, 
  137.345, 1395.809, 3.84, 4.594, 1.05, "", "", "", "", "", "", "", "", 
  2727., 468504., 224.877, 1.309, 2034., 0.976, 0.141, 7.1, 
  "tests performed", "", "", "", "", "", "", "", "", "", "", 2.08338*^6, 
  82.6, 39.1, 13.26, 8.16, 13111.214, 5., 322.688, 10.08, "", "", "", 4.28, 
  75.8, 0.774}, {"MKD", "Europe", "North Macedonia", "2021-02-06", 94599., 
  403., 297.286, 2916., 8., 9.714, 45406.503, 193.436, 142.694, 1399.649, 
  3.84, 4.663, 1.06, "", "", "", "", "", "", "", "", 1846., 470350., 225.763, 
  0.886, 2050., 0.984, 0.145, 6.9, "tests performed", "", "", "", "", "", "", 
  "", "", "", "", 2.08338*^6, 82.6, 39.1, 13.26, 8.16, 13111.214, 5., 
  322.688, 10.08, "", "", "", 4.28, 75.8, 0.774}, 
 {"MKD", "Europe", "North Macedonia", "2021-02-07", 94798., 199., 300.714, 
  2924., 8., 9.857, 45502.021, 95.518, 144.34, 1403.489, 3.84, 4.731, 1.07, 
  "", "", "", "", "", "", "", "", 726., 471076., 226.111, 0.348, 2057., 
  0.987, 0.146, 6.8, "tests performed", "", "", "", "", "", "", "", "", "", 
  "", 2.08338*^6, 82.6, 39.1, 13.26, 8.16, 13111.214, 5., 322.688, 10.08, "", 
  "", "", 4.28, 75.8, 0.774}, {"MKD", "Europe", "North Macedonia", 
  "2021-02-08", 94871., 73., 302.571, 2946., 22., 11.429, 45537.06, 35.039, 
  145.231, 1414.048, 10.56, 5.486, 1.07, "", "", "", "", "", "", "", "", 
  2863., 473939., 227.486, 1.374, 2103., 1.009, 0.144, 7., "tests performed", 
  "", "", "", "", "", "", "", "", "", "", 2.08338*^6, 82.6, 39.1, 13.26, 
  8.16, 13111.214, 5., 322.688, 10.08, "", "", "", 4.28, 75.8, 0.774}, 
 {"MKD", "Europe", "North Macedonia", "2021-02-09", 95347., 476., 312.429, 
  2955., 9., 11.714, 45765.535, 228.475, 149.962, 1418.368, 4.32, 5.623, 
  1.08, "", "", "", "", "", "", "", "", 2445., 476384., 228.659, 1.174, 
  2125., 1.02, 0.147, 6.8, "tests performed", "", "", "", "", "", "", "", "", 
  "", "", 2.08338*^6, 82.6, 39.1, 13.26, 8.16, 13111.214, 5., 322.688, 10.08, 
  "", "", "", 4.28, 75.8, 0.774}, {"MKD", "Europe", "North Macedonia", 
  "2021-02-10", 95736., 389., 318., 2959., 4., 9.429, 45952.251, 186.716, 
  152.637, 1420.288, 1.92, 4.526, 1.07, "", "", "", "", "", "", "", "", 
  2705., 479089., 229.958, 1.298, 2210., 1.061, 0.144, 6.9, 
  "tests performed", "", "", "", "", "", "", "", "", "", "", 2.08338*^6, 
  82.6, 39.1, 13.26, 8.16, 13111.214, 5., 322.688, 10.08, "", "", "", 4.28, 
  75.8, 0.774}, {"MKD", "Europe", "North Macedonia", "2021-02-11", 96152., 
  416., 324.286, 2966., 7., 9.429, 46151.926, 199.676, 155.654, 1423.648, 
  3.36, 4.526, 1.06, "", "", "", "", "", "", "", "", 2596., 481685., 231.204, 
  1.246, 2273., 1.091, 0.143, 7., "tests performed", "", "", "", "", "", "", 
  "", "", "", "", 2.08338*^6, 82.6, 39.1, 13.26, 8.16, 13111.214, 5., 
  322.688, 10.08, "", "", "", 4.28, 75.8, 0.774}, 
 {"MKD", "Europe", "North Macedonia", "2021-02-12", 96518., 366., 331.714, 
  2971., 5., 9., 46327.602, 175.676, 159.219, 1426.048, 2.4, 4.32, 1.05, "", 
  "", "", "", "", "", "", "", 3121., 484806., 232.702, 1.498, 2329., 1.118, 
  0.142, 7., "tests performed", "", "", "", "", "", "", "", "", "", "", 
  2.08338*^6, 82.6, 39.1, 13.26, 8.16, 13111.214, 5., 322.688, 10.08, "", "", 
  "", 4.28, 75.8, 0.774}, {"MKD", "Europe", "North Macedonia", "2021-02-13", 
  96872., 354., 324.714, 2976., 5., 8.571, 46497.518, 169.916, 155.859, 
  1428.448, 2.4, 4.114, 1.03, "", "", "", "", "", "", "", "", 1814., 486620., 
  233.572, 0.871, 2324., 1.115, 0.14, 7.2, "tests performed", "", "", "", "", 
  "", "", "", "", "", "", 2.08338*^6, 82.6, 39.1, 13.26, 8.16, 13111.214, 5., 
  322.688, 10.08, "", "", "", 4.28, 75.8, 0.774}, 
 {"MKD", "Europe", "North Macedonia", "2021-02-14", 97052., 180., 322., 
  2989., 13., 9.286, 46583.917, 86.398, 154.557, 1434.688, 6.24, 4.457, 1.03, 
  "", "", "", "", "", "", "", "", 755., 487375., 233.935, 0.362, 2328., 
  1.117, 0.138, 7.2, "tests performed", "", "", "", "", "", "", "", "", "", 
  "", 2.08338*^6, 82.6, 39.1, 13.26, 8.16, 13111.214, 5., 322.688, 10.08, "", 
  "", "", 4.28, 75.8, 0.774}, {"MKD", "Europe", "North Macedonia", 
  "2021-02-15", 97101., 49., 318.571, 2998., 9., 7.429, 46607.436, 23.519, 
  152.911, 1439.008, 4.32, 3.566, 1.03, "", "", "", "", "", "", "", "", 
  2275., 489650., 235.027, 1.092, 2244., 1.077, 0.142, 7., "tests performed", 
  "", "", "", "", "", "", "", "", "", "", 2.08338*^6, 82.6, 39.1, 13.26, 
  8.16, 13111.214, 5., 322.688, 10.08, "", "", "", 4.28, 75.8, 0.774}, 
 {"MKD", "Europe", "North Macedonia", "2021-02-16", 97456., 355., 301.286, 
  3003., 5., 6.857, 46777.832, 170.396, 144.614, 1441.408, 2.4, 3.291, 1.04, 
  "", "", "", "", "", "", "", "", 2383., 492033., 236.171, 1.144, 2236., 
  1.073, 0.135, 7.4, "tests performed", 0., 0., "", "", "", 0., 0., "", "", 
  "", 2.08338*^6, 82.6, 39.1, 13.26, 8.16, 13111.214, 5., 322.688, 10.08, "", 
  "", "", 4.28, 75.8, 0.774}, {"MKD", "Europe", "North Macedonia", 
  "2021-02-17", 97803., 347., 295.286, 3010., 7., 7.286, 46944.388, 166.556, 
  141.734, 1444.768, 3.36, 3.497, 1.06, "", "", "", "", "", "", "", "", 
  2345., 494378., 237.296, 1.126, 2184., 1.048, 0.135, 7.4, 
  "tests performed", "", "", "", "", 189., "", "", "", 91., "", 2.08338*^6, 
  82.6, 39.1, 13.26, 8.16, 13111.214, 5., 322.688, 10.08, "", "", "", 4.28, 
  75.8, 0.774}, {"MKD", "Europe", "North Macedonia", "2021-02-18", 98174., 
  371., 288.857, 3018., 8., 7.429, 47122.464, 178.076, 138.648, 1448.608, 
  3.84, 3.566, 1.1, "", "", "", "", "", "", "", "", 2549., 496927., 238.52, 
  1.223, 2177., 1.045, 0.133, 7.5, "tests performed", "", "", "", "", 189., 
  "", "", "", 91., "", 2.08338*^6, 82.6, 39.1, 13.26, 8.16, 13111.214, 5., 
  322.688, 10.08, "", "", "", 4.28, 75.8, 0.774}, 
 {"MKD", "Europe", "North Macedonia", "2021-02-19", 98584., 410., 295.143, 
  3037., 19., 9.429, 47319.26, 196.796, 141.665, 1457.727, 9.12, 4.526, 1.14, 
  "", "", "", "", "", "", "", "", 3283., 500210., 240.095, 1.576, 2201., 
  1.056, 0.134, 7.5, "tests performed", "", "", "", "", 189., "", "", "", 
  91., "", 2.08338*^6, 82.6, 39.1, 13.26, 8.16, 13111.214, 5., 322.688, 
  10.08, "", "", "", 4.28, 75.8, 0.774}, {"MKD", "Europe", "North Macedonia", 
  "2021-02-20", 99031., 447., 308.429, 3047., 10., 10.143, 47533.815, 
  214.555, 148.042, 1462.527, 4.8, 4.868, 1.18, "", "", "", "", "", "", "", 
  "", 2160., 502370., 241.132, 1.037, 2250., 1.08, 0.137, 7.3, 
  "tests performed", "", "", "", "", 189., "", "", "", 91., "", 2.08338*^6, 
  82.6, 39.1, 13.26, 8.16, 13111.214, 5., 322.688, 10.08, "", "", "", 4.28, 
  75.8, 0.774}, {"MKD", "Europe", "North Macedonia", "2021-02-21", 99285., 
  254., 319., 3063., 16., 10.571, 47655.733, 121.917, 153.117, 1470.207, 
  7.68, 5.074, 1.21, "", "", "", "", "", "", "", "", 854., 503224., 241.542, 
  0.41, 2264., 1.087, 0.141, 7.1, "tests performed", "", "", "", "", 189., 
  "", "", "", 91., "", 2.08338*^6, 82.6, 39.1, 13.26, 8.16, 13111.214, 5., 
  322.688, 10.08, "", "", "", 4.28, 75.8, 0.774}, 
 {"MKD", "Europe", "North Macedonia", "2021-02-22", 99408., 123., 329.571, 
  3076., 13., 11.143, 47714.771, 59.039, 158.191, 1476.447, 6.24, 5.348, 
  1.24, "", "", "", "", "", "", "", "", 2813., 506037., 242.892, 1.35, 2341., 
  1.124, 0.141, 7.1, "tests performed", "", "", "", "", 189., "", "", "", 
  91., "", 2.08338*^6, 82.6, 39.1, 13.26, 8.16, 13111.214, 5., 322.688, 
  10.08, "", "", "", 4.28, 75.8, 0.774}, {"MKD", "Europe", "North Macedonia", 
  "2021-02-23", 99917., 509., 351.571, 3085., 9., 11.714, 47959.086, 244.315, 
  168.751, 1480.767, 4.32, 5.623, 1.28, "", "", "", "", "", "", "", "", 
  3342., 509379., 244.496, 1.604, 2478., 1.189, 0.142, 7., "tests performed", 
  "", "", "", "", 189., "", "", "", 91., "", 2.08338*^6, 82.6, 39.1, 13.26, 
  8.16, 13111.214, 5., 322.688, 10.08, "", "", "", 4.28, 75.8, 0.774}, 
 {"MKD", "Europe", "North Macedonia", "2021-02-24", 100632., 715., 404.143, 
  3098., 13., 12.571, 48302.278, 343.192, 193.984, 1487.007, 6.24, 6.034, 
  1.31, "", "", "", "", "", "", "", "", 2972., 512351., 245.923, 1.427, 
  2568., 1.233, 0.157, 6.4, "tests performed", "", "", "", "", 189., "", "", 
  "", 91., "", 2.08338*^6, 82.6, 39.1, 13.26, 8.16, 13111.214, 5., 322.688, 
  10.08, "", "", "", 4.28, 75.8, 0.774}, {"MKD", "Europe", "North Macedonia", 
  "2021-02-25", 101214., 582., 434.286, 3111., 13., 13.286, 48581.632, 
  279.354, 208.452, 1493.247, 6.24, 6.377, 1.31, "", "", "", "", "", "", "", 
  "", 3477., 515828., 247.592, 1.669, 2700., 1.296, 0.161, 6.2, 
  "tests performed", "", "", "", "", 189., "", "", "", 91., "", 2.08338*^6, 
  82.6, 39.1, 13.26, 8.16, 13111.214, 5., 322.688, 10.08, "", "", "", 4.28, 
  75.8, 0.774}, {"MKD", "Europe", "North Macedonia", "2021-02-26", 101762., 
  548., 454., 3119., 8., 11.714, 48844.666, 263.034, 217.915, 1497.086, 3.84, 
  5.623, 1.31, "", "", "", "", "", "", "", "", 3816., 519644., 249.424, 
  1.832, 2776., 1.332, 0.164, 6.1, "tests performed", "", "", "", "", 189., 
  "", "", "", 91., "", 2.08338*^6, 82.6, 39.1, 13.26, 8.16, 13111.214, 5., 
  322.688, 10.08, "", "", "", 4.28, 75.8, 0.774}, 
 {"MKD", "Europe", "North Macedonia", "2021-02-27", 102482., 720., 493., 
  3126., 7., 11.286, 49190.258, 345.592, 236.635, 1500.446, 3.36, 5.417, 1.3, 
  "", "", "", "", "", "", "", "", 2533., 522177., 250.639, 1.216, 2830., 
  1.358, 0.174, 5.7, "tests performed", "", "", "", "", 189., "", "", "", 
  91., "", 2.08338*^6, 82.6, 39.1, 13.26, 8.16, 13111.214, 5., 322.688, 
  10.08, "", "", "", 4.28, 75.8, 0.774}, {"MKD", "Europe", "North Macedonia", 
  "2021-02-28", 102787., 305., 500.286, 3137., 11., 10.571, 49336.655, 
  146.397, 240.132, 1505.726, 5.28, 5.074, 1.29, "", "", "", "", "", "", "", 
  "", 1208., 523385., 251.219, 0.58, 2880., 1.382, 0.174, 5.8, 
  "tests performed", "", "", "", "", 189., "", "", "", 91., "", 2.08338*^6, 
  82.6, 39.1, 13.26, 8.16, 13111.214, 5., 322.688, 10.08, "", "", "", 4.28, 
  75.8, 0.774}, {"MKD", "Europe", "North Macedonia", "2021-03-01", 103020., 
  233., 516., 3144., 7., 9.714, 49448.492, 111.837, 247.674, 1509.086, 3.36, 
  4.663, 1.29, "", "", "", "", "", "", "", "", 3144., 526529., 252.728, 
  1.509, 2927., 1.405, 0.176, 5.7, "tests performed", "", "", "", "", 189., 
  "", "", "", 91., "", 2.08338*^6, 82.6, 39.1, 13.26, 8.16, 13111.214, 5., 
  322.688, 10.08, "", "", "", 4.28, 75.8, 0.774}, 
 {"MKD", "Europe", "North Macedonia", "2021-03-02", 103746., 726., 547., 
  3151., 7., 9.429, 49796.965, 348.472, 262.554, 1512.446, 3.36, 4.526, 1.29, 
  "", "", "", "", "", "", "", "", 3312., 529841., 254.318, 1.59, 2923., 
  1.403, 0.187, 5.3, "tests performed", "", "", "", "", 189., "", "", "", 
  91., "", 2.08338*^6, 82.6, 39.1, 13.26, 8.16, 13111.214, 5., 322.688, 
  10.08, "", "", "", 4.28, 75.8, 0.774}, {"MKD", "Europe", "North Macedonia", 
  "2021-03-03", 104548., 802., 559.429, 3156., 5., 8.286, 50181.916, 384.951, 
  268.52, 1514.846, 2.4, 3.977, 1.28, "", "", "", "", "", "", "", "", 3323., 
  533164., 255.913, 1.595, 2973., 1.427, 0.188, 5.3, "tests performed", "", 
  "", "", "", 189., "", "", "", 91., "", 2.08338*^6, 82.6, 39.1, 13.26, 8.16, 
  13111.214, 5., 322.688, 10.08, "", "", "", 4.28, 75.8, 0.774}, 
 {"MKD", "Europe", "North Macedonia", "2021-03-04", 105269., 721., 579.286, 
  3165., 9., 7.714, 50527.988, 346.072, 278.051, 1519.166, 4.32, 3.703, 1.27, 
  "", "", "", "", "", "", "", "", 3519., 536683., 257.602, 1.689, 2979., 
  1.43, 0.194, 5.1, "tests performed", "", "", "", "", 189., "", "", "", 91., 
  "", 2.08338*^6, 82.6, 39.1, 13.26, 8.16, 13111.214, 5., 322.688, 10.08, "", 
  "", "", 4.28, 75.8, 0.774}, {"MKD", "Europe", "North Macedonia", 
  "2021-03-05", 106110., 841., 621.143, 3176., 11., 8.143, 50931.659, 
  403.671, 298.142, 1524.446, 5.28, 3.908, 1.26, "", "", "", "", "", "", "", 
  "", 3701., 540384., 259.379, 1.776, 2963., 1.422, 0.21, 4.8, 
  "tests performed", "", "", "", "", 189., "", "", "", 91., "", 2.08338*^6, 
  82.6, 39.1, 13.26, 8.16, 13111.214, 5., 322.688, 10.08, "", "", "", 4.28, 
  75.8, 0.774}, {"MKD", "Europe", "North Macedonia", "2021-03-06", 106832., 
  722., 621.429, 3185., 9., 8.429, 51278.211, 346.552, 298.279, 1528.766, 
  4.32, 4.046, 1.24, "", "", "", "", "", "", "", "", 2259., 542643., 260.463, 
  1.084, 2924., 1.403, 0.213, 4.7, "tests performed", "", "", "", "", 189., 
  "", "", "", 91., "", 2.08338*^6, 82.6, 39.1, 13.26, 8.16, 13111.214, 5., 
  322.688, 10.08, "", "", "", 4.28, 75.8, 0.774}, 
 {"MKD", "Europe", "North Macedonia", "2021-03-07", 107163., 331., 625.143, 
  3195., 10., 8.286, 51437.088, 158.876, 300.062, 1533.566, 4.8, 3.977, 1.23, 
  "", "", "", "", "", "", "", "", 1562., 544205., 261.213, 0.75, 2974., 
  1.427, 0.21, 4.8, "tests performed", "", "", "", "", 189., "", "", "", 91., 
  "", 2.08338*^6, 82.6, 39.1, 13.26, 8.16, 13111.214, 5., 322.688, 10.08, "", 
  "", "", 4.28, 75.8, 0.774}, {"MKD", "Europe", "North Macedonia", 
  "2021-03-08", 107479., 316., 637., 3206., 11., 8.857, 51588.764, 151.677, 
  305.753, 1538.846, 5.28, 4.251, 1.24, "", "", "", "", "", "", "", "", 
  3394., 547599., 262.842, 1.629, 3010., 1.445, 0.212, 4.7, 
  "tests performed", "", "", "", "", 189., "", "", "", 91., "", 2.08338*^6, 
  82.6, 39.1, 13.26, 8.16, 13111.214, 5., 322.688, 10.08, "", "", "", 4.28, 
  75.8, 0.774}, {"MKD", "Europe", "North Macedonia", "2021-03-09", 108350., 
  871., 657.714, 3228., 22., 11., 52006.835, 418.071, 315.696, 1549.405, 
  10.56, 5.28, 1.24, "", "", "", "", "", "", "", "", 3707., 551306., 264.621, 
  1.779, 3066., 1.472, 0.215, 4.7, "tests performed", "", "", "", "", 189., 
  "", "", "", 91., "", 2.08338*^6, 82.6, 39.1, 13.26, 8.16, 13111.214, 5., 
  322.688, 10.08, "", "", "", 4.28, 75.8, 0.774}, 
 {"MKD", "Europe", "North Macedonia", "2021-03-10", 109262., 912., 673.429, 
  3244., 16., 12.571, 52444.585, 437.75, 323.238, 1557.085, 7.68, 6.034, 
  1.24, "", "", "", "", "", "", "", "", 3450., 554756., 266.277, 1.656, 
  3085., 1.481, 0.218, 4.6, "tests performed", "", "", "", "", 189., "", "", 
  "", 91., "", 2.08338*^6, 82.6, 39.1, 13.26, 8.16, 13111.214, 5., 322.688, 
  10.08, "", "", "", 4.28, 75.8, 0.774}, {"MKD", "Europe", "North Macedonia", 
  "2021-03-11", 110209., 947., 705.714, 3265., 21., 14.286, 52899.135, 
  454.55, 338.735, 1567.165, 10.08, 6.857, 1.24, "", "", "", "", "", "", "", 
  "", 3654., 558410., 268.031, 1.754, 3104., 1.49, 0.227, 4.4, 
  "tests performed", "", "", "", "", 189., "", "", "", 91., "", 2.08338*^6, 
  82.6, 39.1, 13.26, 8.16, 13111.214, 5., 322.688, 10.08, "", "", "", 4.28, 
  75.8, 0.774}, {"MKD", "Europe", "North Macedonia", "2021-03-12", 111077., 
  868., 709.571, 3280., 15., 14.857, 53315.766, 416.631, 340.587, 1574.365, 
  7.2, 7.131, 1.23, "", "", "", "", "", "", "", "", 4373., 562783., 270.13, 
  2.099, 3200., 1.536, 0.222, 4.5, "tests performed", "", "", "", "", 189., 
  "", "", "", 91., "", 2.08338*^6, 82.6, 39.1, 13.26, 8.16, 13111.214, 5., 
  322.688, 10.08, "", "", "", 4.28, 75.8, 0.774}, 
 {"MKD", "Europe", "North Macedonia", "2021-03-13", 112107., 1030., 753.571, 
  3300., 20., 16.429, 53810.155, 494.389, 361.706, 1583.965, 9.6, 7.886, 
  1.23, "", "", "", "", "", "", "", "", 2789., 565572., 271.468, 1.339, 
  3276., 1.572, 0.23, 4.3, "tests performed", "", "", "", "", 189., "", "", 
  "", 91., "", 2.08338*^6, 82.6, 39.1, 13.26, 8.16, 13111.214, 5., 322.688, 
  10.08, "", "", "", 4.28, 75.8, 0.774}, {"MKD", "Europe", "North Macedonia", 
  "2021-03-14", 112646., 539., 783.286, 3319., 19., 17.714, 54068.869, 
  258.714, 375.969, 1593.084, 9.12, 8.503, 1.23, "", "", "", "", "", "", "", 
  "", 1258., 566830., 272.072, 0.604, 3232., 1.551, 0.242, 4.1, 
  "tests performed", "", "", "", "", 189., "", "", "", 91., "", 2.08338*^6, 
  82.6, 39.1, 13.26, 8.16, 13111.214, 5., 322.688, 10.08, "", "", "", 4.28, 
  75.8, 0.774}, {"MKD", "Europe", "North Macedonia", "2021-03-15", 112930., 
  284., 778.714, 3340., 21., 19.143, 54205.186, 136.317, 373.774, 1603.164, 
  10.08, 9.188, 1.23, "", "", "", "", "", "", "", "", 3627., 570457., 
  273.813, 1.741, 3265., 1.567, 0.239, 4.2, "tests performed", "", "", "", 
  "", 189., "", "", "", 91., "", 2.08338*^6, 82.6, 39.1, 13.26, 8.16, 
  13111.214, 5., 322.688, 10.08, "", "", "", 4.28, 75.8, 0.774}, 
 {"MKD", "Europe", "North Macedonia", "2021-03-16", 113929., 999., 797., 
  3364., 24., 19.429, 54684.695, 479.509, 382.551, 1614.684, 11.52, 9.326, 
  1.23, "", "", "", "", "", "", "", "", 4094., 574551., 275.778, 1.965, 
  3321., 1.594, 0.24, 4.2, "tests performed", 5300., 5300., "", "", 189., 
  0.25, 0.25, "", 91., "", 2.08338*^6, 82.6, 39.1, 13.26, 8.16, 13111.214, 
  5., 322.688, 10.08, "", "", "", 4.28, 75.8, 0.774}, 
 {"MKD", "Europe", "North Macedonia", "2021-03-17", 115222., 1293., 851.429, 
  3388., 24., 20.571, 55305.321, 620.626, 408.677, 1626.204, 11.52, 9.874, 
  1.24, "", "", "", "", "", "", "", "", 3761., 578312., 277.584, 1.805, 
  3365., 1.615, 0.253, 4., "tests performed", "", "", "", "", 185., "", "", 
  "", 89., "", 2.08338*^6, 82.6, 39.1, 13.26, 8.16, 13111.214, 5., 322.688, 
  10.08, "", "", "", 4.28, 75.8, 0.774}, {"MKD", "Europe", "North Macedonia", 
  "2021-03-18", 116438., 1216., 889.857, 3403., 15., 19.714, 55888.988, 
  583.667, 427.122, 1633.403, 7.2, 9.463, 1.23, "", "", "", "", "", "", "", 
  "", 3566., 581878., 279.295, 1.712, 3353., 1.609, 0.265, 3.8, 
  "tests performed", "", "", "", "", 182., "", "", "", 87., "", 2.08338*^6, 
  82.6, 39.1, 13.26, 8.16, 13111.214, 5., 322.688, 10.08, "", "", "", 4.28, 
  75.8, 0.774}, {"MKD", "Europe", "North Macedonia", "2021-03-19", 117437., 
  999., 908.571, 3424., 21., 20.571, 56368.497, 479.509, 436.105, 1643.483, 
  10.08, 9.874, 1.21, "", "", "", "", "", "", "", "", 5057., 586935., 
  281.722, 2.427, 3450., 1.656, 0.263, 3.8, "tests performed", "", "", "", 
  "", 178., "", "", "", 85., "", 2.08338*^6, 82.6, 39.1, 13.26, 8.16, 
  13111.214, 5., 322.688, 10.08, "", "", "", 4.28, 75.8, 0.774}, 
 {"MKD", "Europe", "North Macedonia", "2021-03-20", 118736., 1299., 947., 
  3448., 24., 21.143, 56992.003, 623.506, 454.55, 1655.003, 11.52, 10.148, 
  1.2, "", "", "", "", "", "", "", "", 2730., 589665., 283.033, 1.31, 3442., 
  1.652, 0.275, 3.6, "tests performed", "", "", "", "", 174., "", "", "", 
  84., "", 2.08338*^6, 82.6, 39.1, 13.26, 8.16, 13111.214, 5., 322.688, 
  10.08, "", "", "", 4.28, 75.8, 0.774}, {"MKD", "Europe", "North Macedonia", 
  "2021-03-21", 119378., 642., 961.714, 3473., 25., 22., 57300.156, 308.153, 
  461.613, 1667.003, 12., 10.56, 1.19, "", "", "", "", "", "", "", "", 1682., 
  591347., 283.84, 0.807, 3502., 1.681, 0.275, 3.6, "tests performed", "", 
  "", "", "", 170., "", "", "", 82., "", 2.08338*^6, 82.6, 39.1, 13.26, 8.16, 
  13111.214, 5., 322.688, 10.08, "", "", "", 4.28, 75.8, 0.774}, 
 {"MKD", "Europe", "North Macedonia", "2021-03-22", 119828., 450., 985.429, 
  3503., 30., 23.286, 57516.152, 215.995, 472.995, 1681.402, 14.4, 11.177, 
  1.18, "", "", "", "", "", "", "", "", 3728., 595075., 285.63, 1.789, 3517., 
  1.688, 0.28, 3.6, "tests performed", "", "", "", "", 166., "", "", "", 80., 
  "", 2.08338*^6, 82.6, 39.1, 13.26, 8.16, 13111.214, 5., 322.688, 10.08, "", 
  "", "", 4.28, 75.8, 0.774}, {"MKD", "Europe", "North Macedonia", 
  "2021-03-23", 120882., 1054., 993.286, 3528., 25., 23.429, 58022.06, 
  505.909, 476.766, 1693.402, 12., 11.245, 1.16, "", "", "", "", "", "", "", 
  "", 4096., 599171., 287.596, 1.966, 3517., 1.688, 0.282, 3.5, 
  "tests performed", "", "", "", "", 162., "", "", "", 78., "", 2.08338*^6, 
  82.6, 39.1, 13.26, 8.16, 13111.214, 5., 322.688, 10.08, "", "", "", 4.28, 
  75.8, 0.774}, {"MKD", "Europe", "North Macedonia", "2021-03-24", 122227., 
  1345., 1000.714, 3545., 17., 22.429, 58667.646, 645.586, 480.332, 1701.562, 
  8.16, 10.765, 1.16, "", "", "", "", "", "", "", "", 3897., 603068., 
  289.466, 1.871, 3537., 1.698, 0.283, 3.5, "tests performed", "", "", "", 
  "", 162., "", "", "", 78., "", 2.08338*^6, 82.6, 39.1, 13.26, 8.16, 
  13111.214, 5., 322.688, 10.08, "", "", "", 4.28, 75.8, 0.774}, 
 {"MKD", "Europe", "North Macedonia", "2021-03-25", 123491., 1264., 1007.571, 
  3574., 29., 24.429, 59274.352, 606.706, 483.623, 1715.482, 13.92, 11.725, 
  1.15, "", "", "", "", "", "", "", "", 4277., 607345., 291.519, 2.053, 
  3638., 1.746, 0.277, 3.6, "tests performed", "", "", "", "", 162., "", "", 
  "", 78., "", 2.08338*^6, 82.6, 39.1, 13.26, 8.16, 13111.214, 5., 322.688, 
  10.08, "", "", "", 4.28, 75.8, 0.774}, {"MKD", "Europe", "North Macedonia", 
  "2021-03-26", 124910., 1419., 1067.571, 3607., 33., 26.143, 59955.457, 
  681.105, 512.423, 1731.321, 15.84, 12.548, 1.15, "", "", "", "", "", "", 
  "", "", 4738., 612083., 293.793, 2.274, 3593., 1.725, 0.297, 3.4, 
  "tests performed", "", "", "", "", 162., "", "", "", 78., "", 2.08338*^6, 
  82.6, 39.1, 13.26, 8.16, 13111.214, 5., 322.688, 10.08, "", "", "", 4.28, 
  75.8, 0.774}, {"MKD", "Europe", "North Macedonia", "2021-03-27", 126230., 
  1320., 1070.571, 3642., 35., 27.714, 60589.043, 633.586, 513.863, 1748.121, 
  16.8, 13.303, 1.13, "", "", "", "", "", "", "", "", 2763., 614846., 
  295.119, 1.326, 3597., 1.727, 0.298, 3.4, "tests performed", "", "", "", 
  "", 162., "", "", "", 78., "", 2.08338*^6, 82.6, 39.1, 13.26, 8.16, 
  13111.214, 5., 322.688, 10.08, "", "", "", 4.28, 75.8, 0.774}, 
 {"MKD", "Europe", "North Macedonia", "2021-03-28", 126938., 708., 1080., 
  3675., 33., 28.857, 60928.875, 339.832, 518.388, 1763.96, 15.84, 13.851, 
  1.12, "", "", "", "", "", "", "", "", 1405., 616251., 295.794, 0.674, 
  3558., 1.708, 0.304, 3.3, "tests performed", "", "", "", "", 162., "", "", 
  "", 78., "", 2.08338*^6, 82.6, 39.1, 13.26, 8.16, 13111.214, 5., 322.688, 
  10.08, "", "", "", 4.28, 75.8, 0.774}, {"MKD", "Europe", "North Macedonia", 
  "2021-03-29", 127240., 302., 1058.857, 3716., 41., 30.429, 61073.832, 
  144.957, 508.24, 1783.64, 19.68, 14.605, 1.1, "", "", "", "", "", "", "", 
  "", 3948., 620199., 297.689, 1.895, 3589., 1.723, 0.295, 3.4, 
  "tests performed", "", "", "", "", 162., "", "", "", 78., "", 2.08338*^6, 
  82.6, 39.1, 13.26, 8.16, 13111.214, 5., 322.688, 10.08, "", "", "", 4.28, 
  75.8, 0.774}, {"MKD", "Europe", "North Macedonia", "2021-03-30", 128511., 
  1271., 1089.857, 3749., 33., 31.571, 61683.898, 610.066, 523.12, 1799.48, 
  15.84, 15.154, 1.1, "", "", "", "", "", "", "", "", 4445., 624644., 
  299.822, 2.134, 3639., 1.747, 0.299, 3.3, "tests performed", "", "", "", 
  "", 162., "", "", "", 78., "", 2.08338*^6, 82.6, 39.1, 13.26, 8.16, 
  13111.214, 5., 322.688, 10.08, "", "", "", 4.28, 75.8, 0.774}, 
 {"MKD", "Europe", "North Macedonia", "2021-03-31", 130022., 1511., 1113.571, 
  3781., 32., 33.714, 62409.162, 725.264, 534.502, 1814.839, 15.36, 16.182, 
  1.09, "", "", "", "", "", "", "", "", 3978., 628622., 301.732, 1.909, 
  3651., 1.752, 0.305, 3.3, "tests performed", 7735., 7735., "", "", 162., 
  0.37, 0.37, "", 78., "", 2.08338*^6, 82.6, 39.1, 13.26, 8.16, 13111.214, 
  5., 322.688, 10.08, "", "", "", 4.28, 75.8, 0.774}, 
 {"MKD", "Europe", "North Macedonia", "2021-04-01", 131424., 1402., 1133.286, 
  3810., 29., 33.714, 63082.107, 672.945, 543.965, 1828.759, 13.92, 16.182, 
  1.08, "", "", "", "", "", "", "", "", 4174., 632796., 303.735, 2.003, 
  3636., 1.745, 0.312, 3.2, "tests performed", "", "", "", "", 186., "", "", 
  "", 89., "", 2.08338*^6, 82.6, 39.1, 13.26, 8.16, 13111.214, 5., 322.688, 
  10.08, "", "", "", 4.28, 75.8, 0.774}, {"MKD", "Europe", "North Macedonia", 
  "2021-04-02", 132740., 1316., 1118.571, 3860., 50., 36.143, 63713.773, 
  631.666, 536.902, 1852.758, 23.999, 17.348, 1.06, "", "", "", "", "", "", 
  "", "", 4920., 637716., 306.097, 2.362, 3662., 1.758, 0.305, 3.3, 
  "tests performed", 8398., 8398., "", "", 211., 0.4, 0.4, "", 101., "", 
  2.08338*^6, 82.6, 39.1, 13.26, 8.16, 13111.214, 5., 322.688, 10.08, "", "", 
  "", 4.28, 75.8, 0.774}, {"MKD", "Europe", "North Macedonia", "2021-04-03", 
  134134., 1394., 1129.143, 3905., 45., 37.571, 64382.878, 669.105, 541.976, 
  1874.358, 21.6, 18.034, 1.04, "", "", "", "", "", "", "", "", 3246., 
  640962., 307.655, 1.558, 3731., 1.791, 0.303, 3.3, "tests performed", 
  9003., 9003., "", 605., 274., 0.43, 0.43, "", 132., "", 2.08338*^6, 82.6, 
  39.1, 13.26, 8.16, 13111.214, 5., 322.688, 10.08, "", "", "", 4.28, 75.8, 
  0.774}, {"MKD", "Europe", "North Macedonia", "2021-04-04", 134867., 733., 
  1132.714, 3940., 35., 37.857, 64734.71, 351.832, 543.691, 1891.158, 16.8, 
  18.171, 1.02, "", "", "", "", "", "", "", "", 1431., 642393., 308.342, 
  0.687, 3735., 1.793, 0.303, 3.3, "tests performed", "", "", "", "", 468., 
  "", "", "", 225., "", 2.08338*^6, 82.6, 39.1, 13.26, 8.16, 13111.214, 5., 
  322.688, 10.08, "", "", "", 4.28, 75.8, 0.774}, 
 {"MKD", "Europe", "North Macedonia", "2021-04-05", 135167., 300., 1132.429, 
  3977., 37., 37.286, 64878.707, 143.997, 543.554, 1908.917, 17.76, 17.897, 
  1., "", "", "", "", "", "", "", "", 4555., 646948., 310.528, 2.186, 3821., 
  1.834, 0.296, 3.4, "tests performed", 12052., 12052., "", "", 663., 0.58, 
  0.58, "", 318., "", 2.08338*^6, 82.6, 39.1, 13.26, 8.16, 13111.214, 5., 
  322.688, 10.08, "", "", "", 4.28, 75.8, 0.774}, 
 {"MKD", "Europe", "North Macedonia", "2021-04-06", 136426., 1259., 1130.714, 
  4022., 45., 39., 65483.013, 604.306, 542.731, 1930.517, 21.6, 18.72, 0.98, 
  "", "", "", "", "", "", "", "", 4438., 651386., 312.658, 2.13, 3820., 
  1.834, 0.296, 3.4, "tests performed", "", "", "", "", 880., "", "", "", 
  422., "", 2.08338*^6, 82.6, 39.1, 13.26, 8.16, 13111.214, 5., 322.688, 
  10.08, "", "", "", 4.28, 75.8, 0.774}, {"MKD", "Europe", "North Macedonia", 
  "2021-04-07", 137728., 1302., 1100.857, 4073., 51., 41.714, 66107.959, 
  624.946, 528.4, 1954.996, 24.479, 20.022, 0.96, "", "", "", "", "", "", "", 
  "", 3927., 655313., 314.543, 1.885, 3813., 1.83, 0.289, 3.5, 
  "tests performed", 15419., 15419., "", "", 1098., 0.74, 0.74, "", 527., "", 
  2.08338*^6, 82.6, 39.1, 13.26, 8.16, 13111.214, 5., 322.688, 10.08, "", "", 
  "", 4.28, 75.8, 0.774}, {"MKD", "Europe", "North Macedonia", "2021-04-08", 
  138891., 1163., 1066.714, 4108., 35., 42.571, 66666.187, 558.227, 512.011, 
  1971.796, 16.8, 20.434, 0.94, "", "", "", "", "", "", "", "", 4598., 
  659911., 316.75, 2.207, 3874., 1.859, 0.275, 3.6, "tests performed", 
  18261., 18261., "", 2842., 1456., 0.88, 0.88, "", 699., "", 2.08338*^6, 
  82.6, 39.1, 13.26, 8.16, 13111.214, 5., 322.688, 10.08, "", "", "", 4.28, 
  75.8, 0.774}, {"MKD", "Europe", "North Macedonia", "2021-04-09", 140065., 
  1174., 1046.429, 4150., 42., 41.429, 67229.694, 563.507, 502.274, 1991.955, 
  20.16, 19.885, 0.93, "", "", "", "", "", "", "", "", 5569., 665480., 
  319.423, 2.673, 3966., 1.904, 0.264, 3.8, "tests performed", 21333., 
  21333., "", 3072., 1848., 1.02, 1.02, "", 887., "", 2.08338*^6, 82.6, 39.1, 
  13.26, 8.16, 13111.214, 5., 322.688, 10.08, "", "", "", 4.28, 75.8, 0.774}, 
 {"MKD", "Europe", "North Macedonia", "2021-04-10", 141157., 1092., 1003.286, 
  4182., 32., 39.571, 67753.842, 524.148, 481.566, 2007.315, 15.36, 18.994, 
  0.91, "", "", "", "", "", "", "", "", 3050., 668530., 320.887, 1.464, 
  3938., 1.89, 0.255, 3.9, "tests performed", 24020., 24020., "", 2687., 
  2145., 1.15, 1.15, "", 1030., "", 2.08338*^6, 82.6, 39.1, 13.26, 8.16, 
  13111.214, 5., 322.688, 10.08, "", "", "", 4.28, 75.8, 0.774}, 
 {"MKD", "Europe", "North Macedonia", "2021-04-11", 141844., 687., 996.714, 
  4228., 46., 41.143, 68083.595, 329.753, 478.412, 2029.395, 22.08, 19.748, 
  0.89, "", "", "", "", "", "", "", "", 1192., 669722., 321.459, 0.572, 
  3904., 1.874, 0.255, 3.9, "tests performed", "", "", "", "", 2070., "", "", 
  "", 994., "", 2.08338*^6, 82.6, 39.1, 13.26, 8.16, 13111.214, 5., 322.688, 
  10.08, "", "", "", 4.28, 75.8, 0.774}, {"MKD", "Europe", "North Macedonia", 
  "2021-04-12", 142034., 190., 981., 4262., 34., 40.714, 68174.793, 91.198, 
  470.869, 2045.714, 16.32, 19.542, 0.87, "", "", "", "", "", "", "", "", 
  4045., 673767., 323.401, 1.942, 3831., 1.839, 0.256, 3.9, 
  "tests performed", 26014., 26014., "", "", 1995., 1.25, 1.25, "", 958., "", 
  2.08338*^6, 82.6, 39.1, 13.26, 8.16, 13111.214, 5., 322.688, 10.08, "", "", 
  "", 4.28, 75.8, 0.774}, {"MKD", "Europe", "North Macedonia", "2021-04-13", 
  143162., 1128., 962.286, 4289., 27., 38.143, 68716.221, 541.428, 461.887, 
  2058.674, 12.96, 18.308, 0.85, "", "", "", "", "", "", "", "", 3610., 
  677377., 325.134, 1.733, 3713., 1.782, 0.259, 3.9, "tests performed", 
  29263., 29263., "", 3249., 2218., 1.4, 1.4, "", 1065., "", 2.08338*^6, 
  82.6, 39.1, 13.26, 8.16, 13111.214, 5., 322.688, 10.08, "", "", "", 4.28, 
  75.8, 0.774}, {"MKD", "Europe", "North Macedonia", "2021-04-14", 144111., 
  949., 911.857, 4322., 33., 35.571, 69171.731, 455.51, 437.682, 2074.514, 
  15.84, 17.074, 0.83, "", "", "", "", "", "", "", "", 3284., 680661., 
  326.71, 1.576, 3621., 1.738, 0.252, 4., "tests performed", 31460., 31460., 
  "", 2197., 2292., 1.51, 1.51, "", 1100., "", 2.08338*^6, 82.6, 39.1, 13.26, 
  8.16, 13111.214, 5., 322.688, 10.08, "", "", "", 4.28, 75.8, 0.774}, 
 {"MKD", "Europe", "North Macedonia", "2021-04-15", 145001., 890., 872.857, 
  4357., 35., 35.571, 69598.921, 427.19, 418.962, 2091.313, 16.8, 17.074, 
  0.81, "", "", "", "", "", "", "", "", 3616., 684277., 328.446, 1.736, 
  3481., 1.671, 0.251, 4., "tests performed", "", "", "", "", 2397., "", "", 
  "", 1151., "", 2.08338*^6, 82.6, 39.1, 13.26, 8.16, 13111.214, 5., 322.688, 
  10.08, "", "", "", 4.28, 75.8, 0.774}, {"MKD", "Europe", "North Macedonia", 
  "2021-04-16", 145909., 908., 834.857, 4388., 31., 34., 70034.751, 435.83, 
  400.722, 2106.193, 14.88, 16.32, 0.79, "", "", "", "", "", "", "", "", 
  3988., 688265., 330.36, 1.914, 3255., 1.562, 0.256, 3.9, "tests performed", 
  38626., 38626., "", "", 2470., 1.85, 1.85, "", 1186., "", 2.08338*^6, 82.6, 
  39.1, 13.26, 8.16, 13111.214, 5., 322.688, 10.08, "", "", "", 4.28, 75.8, 
  0.774}, {"MKD", "Europe", "North Macedonia", "2021-04-17", 146733., 824., 
  796.571, 4419., 31., 33.857, 70430.262, 395.511, 382.346, 2121.072, 14.88, 
  16.251, 0.77, "", "", "", "", "", "", "", "", 2379., 690644., 331.502, 
  1.142, 3159., 1.516, 0.252, 4., "tests performed", "", "", "", "", 2111., 
  "", "", "", 1013., "", 2.08338*^6, 82.6, 39.1, 13.26, 8.16, 13111.214, 5., 
  322.688, 10.08, "", "", "", 4.28, 75.8, 0.774}, 
 {"MKD", "Europe", "North Macedonia", "2021-04-18", 147094., 361., 750., 
  4443., 24., 30.714, 70603.538, 173.276, 359.992, 2132.592, 11.52, 14.743, 
  0.76, "", "", "", "", "", "", "", "", 841., 691485., 331.905, 0.404, 3109., 
  1.492, 0.241, 4.1, "tests performed", 38971., 38971., "", "", 1993., 1.87, 
  1.87, "", 957., "", 2.08338*^6, 82.6, 39.1, 13.26, 8.16, 13111.214, 5., 
  322.688, 10.08, "", "", "", 4.28, 75.8, 0.774}, 
 {"MKD", "Europe", "North Macedonia", "2021-04-19", 147229., 135., 742.143, 
  4478., 35., 30.857, 70668.337, 64.799, 356.221, 2149.392, 16.8, 14.811, 
  0.74, "", "", "", "", "", "", "", "", 3171., 694656., 333.427, 1.522, 
  2984., 1.432, 0.249, 4., "tests performed", 41421., 41421., "", 2450., 
  2201., 1.99, 1.99, "", 1056., "", 2.08338*^6, 82.6, 39.1, 13.26, 8.16, 
  13111.214, 5., 322.688, 10.08, "", "", "", 4.28, 75.8, 0.774}, 
 {"MKD", "Europe", "North Macedonia", "2021-04-20", 147995., 766., 690.429, 
  4509., 31., 31.429, 71036.009, 367.672, 331.398, 2164.272, 14.88, 15.085, 
  0.72, "", "", "", "", "", "", "", "", 2865., 697521., 334.803, 1.375, 
  2878., 1.381, 0.24, 4.2, "tests performed", "", "", "", "", 1852., "", "", 
  "", 889., "", 2.08338*^6, 82.6, 39.1, 13.26, 8.16, 13111.214, 5., 322.688, 
  10.08, "", "", "", 4.28, 75.8, 0.774}, {"MKD", "Europe", "North Macedonia", 
  "2021-04-21", 148618., 623., 643.857, 4556., 47., 33.429, 71335.042, 
  299.033, 309.045, 2186.831, 22.559, 16.045, 0.7, "", "", "", "", "", "", 
  "", "", 2596., 700117., 336.049, 1.246, 2779., 1.334, 0.232, 4.3, 
  "tests performed", 43032., 43032., "", "", 1653., 2.07, 2.07, "", 793., "", 
  2.08338*^6, 82.6, 39.1, 13.26, 8.16, 13111.214, 5., 322.688, 10.08, "", "", 
  "", 4.28, 75.8, 0.774}, {"MKD", "Europe", "North Macedonia", "2021-04-22", 
  149221., 603., 602.857, 4595., 39., 34., 71624.476, 289.434, 289.365, 
  2205.551, 18.72, 16.32, 0.69, "", "", "", "", "", "", "", "", 2841., 
  702958., 337.412, 1.364, 2669., 1.281, 0.226, 4.4, "tests performed", 
  44974., 44974., "", 1942., 1419., 2.16, 2.16, "", 681., "", 2.08338*^6, 
  82.6, 39.1, 13.26, 8.16, 13111.214, 5., 322.688, 10.08, "", "", "", 4.28, 
  75.8, 0.774}, {"MKD", "Europe", "North Macedonia", "2021-04-23", 149710., 
  489., 543., 4628., 33., 34.286, 71859.19, 234.715, 260.634, 2221.39, 15.84, 
  16.457, 0.68, "", "", "", "", "", "", "", "", 3526., 706484., 339.105, 
  1.692, 2603., 1.249, 0.209, 4.8, "tests performed", "", "", "", "", 1252., 
  "", "", "", 601., "", 2.08338*^6, 82.6, 39.1, 13.26, 8.16, 13111.214, 5., 
  322.688, 10.08, "", "", "", 4.28, 75.8, 0.774}, 
 {"MKD", "Europe", "North Macedonia", "2021-04-24", 150274., 564., 505.857, 
  4650., 22., 33., 72129.904, 270.714, 242.806, 2231.95, 10.56, 15.84, 0.68, 
  "", "", "", "", "", "", "", "", 2362., 708846., 340.238, 1.134, 2600., 
  1.248, 0.195, 5.1, "tests performed", 49804., 49804., "", "", 1572., 2.39, 
  2.39, "", 755., "", 2.08338*^6, 82.6, 39.1, 13.26, 8.16, 13111.214, 5., 
  322.688, 10.08, "", "", "", 4.28, 75.8, 0.774}, 
 {"MKD", "Europe", "North Macedonia", "2021-04-25", 150588., 314., 499.143, 
  4677., 27., 33.429, 72280.621, 150.717, 239.583, 2244.91, 12.96, 16.045, 
  0.67, "", "", "", "", "", "", "", "", 808., 709654., 340.626, 0.388, 2596., 
  1.246, 0.192, 5.2, "tests performed", 51853., 51853., "", 2049., 1840., 
  2.49, 2.49, "", 883., "", 2.08338*^6, 82.6, 39.1, 13.26, 8.16, 13111.214, 
  5., 322.688, 10.08, "", "", "", 4.28, 75.8, 0.774}, 
 {"MKD", "Europe", "North Macedonia", "2021-04-26", 150672., 84., 491.857, 
  4714., 37., 33.714, 72320.94, 40.319, 236.086, 2262.669, 17.76, 16.182, 
  0.66, "", "", "", "", "", "", "", "", 2874., 712528., 342.006, 1.379, 
  2553., 1.225, 0.193, 5.2, "tests performed", 53193., 53193., "", 1340., 
  1682., 2.55, 2.55, "", 807., "", 2.08338*^6, 82.6, 39.1, 13.26, 8.16, 
  13111.214, 5., 322.688, 10.08, "", "", "", 4.28, 75.8, 0.774}, 
 {"MKD", "Europe", "North Macedonia", "2021-04-27", 151122., 450., 446.714, 
  4742., 28., 33.286, 72536.935, 215.995, 214.418, 2276.109, 13.44, 15.977, 
  0.64, "", "", "", "", "", "", "", "", 3034., 715562., 343.462, 1.456, 
  2577., 1.237, 0.173, 5.8, "tests performed", 55926., 55926., "", 2733., 
  1957., 2.68, 2.68, "", 939., "", 2.08338*^6, 82.6, 39.1, 13.26, 8.16, 
  13111.214, 5., 322.688, 10.08, "", "", "", 4.28, 75.8, 0.774}, 
 {"MKD", "Europe", "North Macedonia", "2021-04-28", 151569., 447., 421.571, 
  4772., 30., 30.857, 72751.49, 214.555, 202.35, 2290.509, 14.4, 14.811, 
  0.62, "", "", "", "", "", "", "", "", 2453., 718015., 344.639, 1.177, 
  2557., 1.227, 0.165, 6.1, "tests performed", "", "", "", "", 2112., "", "", 
  "", 1014., "", 2.08338*^6, 82.6, 39.1, 13.26, 8.16, 13111.214, 5., 322.688, 
  10.08, "", "", "", 4.28, 75.8, 0.774}, {"MKD", "Europe", "North Macedonia", 
  "2021-04-29", 152002., 433., 397.286, 4818., 46., 31.857, 72959.326, 
  207.835, 190.693, 2312.588, 22.08, 15.291, 0.61, "", "", "", "", "", "", 
  "", "", 2820., 720835., 345.993, 1.354, 2554., 1.226, 0.156, 6.4, 
  "tests performed", "", "", "", "", 2105., "", "", "", 1010., "", 
  2.08338*^6, 82.6, 39.1, 13.26, 8.16, 13111.214, 5., 322.688, 10.08, "", "", 
  "", 4.28, 75.8, 0.774}, {"MKD", "Europe", "North Macedonia", "2021-04-30", 
  152367., 365., 379.571, 4855., 37., 32.429, 73134.522, 175.196, 182.19, 
  2330.348, 17.76, 15.565, 0.59, "", "", "", "", "", "", "", "", 2276., 
  723111., 347.086, 1.092, 2375., 1.14, 0.16, 6.3, "tests performed", 61603., 
  61603., "", "", 2031., 2.96, 2.96, "", 975., "", 2.08338*^6, 82.6, 39.1, 
  13.26, 8.16, 13111.214, 5., 322.688, 10.08, "", "", "", 4.28, 75.8, 0.774}, 
 {"MKD", "Europe", "North Macedonia", "2021-05-01", 152581., 214., 329.571, 
  4891., 36., 34.429, 73237.239, 102.718, 158.191, 2347.627, 17.28, 16.525, 
  0.57, "", "", "", "", "", "", "", "", 946., 724057., 347.54, 0.454, 2173., 
  1.043, 0.152, 6.6, "tests performed", "", "", "", "", 1846., "", "", "", 
  886., "", 2.08338*^6, 82.6, 39.1, 13.26, 8.16, 13111.214, 5., 322.688, 
  10.08, "", "", "", 4.28, 75.8, 0.774}, {"MKD", "Europe", "North Macedonia", 
  "2021-05-02", 152685., 104., 299.571, 4936., 45., 37., 73287.158, 49.919, 
  143.791, 2369.227, 21.6, 17.76, 0.56, "", "", "", "", "", "", "", "", 572., 
  724629., 347.814, 0.275, 2139., 1.027, 0.14, 7.1, "tests performed", "", 
  "", "", "", 1713., "", "", "", 822., "", 2.08338*^6, 82.6, 39.1, 13.26, 
  8.16, 13111.214, 5., 322.688, 10.08, "", "", "", 4.28, 75.8, 0.774}, 
 {"MKD", "Europe", "North Macedonia", "2021-05-03", 152747., 62., 296.429, 
  4961., 25., 35.286, 73316.918, 29.759, 142.283, 2381.227, 12., 16.937, 
  0.56, "", "", "", "", "", "", "", "", 1169., 725798., 348.375, 0.561, 
  1896., 0.91, 0.156, 6.4, "tests performed", "", "", "", "", 1682., "", "", 
  "", 807., "", 2.08338*^6, 82.6, 39.1, 13.26, 8.16, 13111.214, 5., 322.688, 
  10.08, "", "", "", 4.28, 75.8, 0.774}, {"MKD", "Europe", "North Macedonia", 
  "2021-05-04", 152814., 67., 241.714, 4992., 31., 35.714, 73349.077, 32.159, 
  116.02, 2396.106, 14.88, 17.142, 0.56, "", "", "", "", "", "", "", "", 
  2928., 728726., 349.781, 1.405, 1881., 0.903, 0.129, 7.8, 
  "tests performed", 66086., 66086., "", "", 1451., 3.17, 3.17, "", 696., "", 
  2.08338*^6, 82.6, 39.1, 13.26, 8.16, 13111.214, 5., 322.688, 10.08, "", "", 
  "", 4.28, 75.8, 0.774}, {"MKD", "Europe", "North Macedonia", "2021-05-05", 
  153137., 323., 224., 5016., 24., 34.857, 73504.114, 155.037, 107.518, 
  2407.626, 11.52, 16.731, 0.59, "", "", "", "", "", "", "", "", "", "", "", 
  "", 1779., 0.854, 0.126, 7.9, "tests performed", 74076., 74076., "", 7990., 
  2323., 3.56, 3.56, "", 1115., "", 2.08338*^6, 82.6, 39.1, 13.26, 8.16, 
  13111.214, 5., 322.688, 10.08, "", "", "", 4.28, 75.8, 0.774}, 
 {"MKD", "Europe", "North Macedonia", "2021-05-06", 153461., 324., 208.429, 
  5042., 26., 32., 73659.63, 155.517, 100.043, 2420.106, 12.48, 15.36, 0.6, 
  "", "", "", "", "", "", "", "", "", "", "", "", 1626., 0.78, 0.128, 7.8, 
  "tests performed", "", "", "", "", 3144., "", "", "", 1509., "", 
  2.08338*^6, 82.6, 39.1, 13.26, 8.16, 13111.214, 5., 322.688, 10.08, "", "", 
  "", 4.28, 75.8, 0.774}, {"MKD", "Europe", "North Macedonia", "2021-05-07", 
  153694., 233., 189.571, 5067., 25., 30.286, 73771.468, 111.837, 90.992, 
  2432.106, 12., 14.537, 0.6, "", "", "", "", "", "", "", "", "", "", "", "", 
  1550., 0.744, 0.122, 8.2, "tests performed", "", "", "", "", 3965., "", "", 
  "", 1903., "", 2.08338*^6, 82.6, 39.1, 13.26, 8.16, 13111.214, 5., 322.688, 
  10.08, "", "", "", 4.28, 75.8, 0.774}, {"MKD", "Europe", "North Macedonia", 
  "2021-05-08", 153891., 197., 187.143, 5079., 12., 26.857, 73866.025, 
  94.558, 89.827, 2437.865, 5.76, 12.891, 0.59, "", "", "", "", "", "", "", 
  "", "", "", "", "", 1664., 0.799, 0.112, 8.9, "tests performed", 97004., 
  97004., "", "", 4897., 4.66, 4.66, "", 2351., "", 2.08338*^6, 82.6, 39.1, 
  13.26, 8.16, 13111.214, 5., 322.688, 10.08, "", "", "", 4.28, 75.8, 0.774}, 
 {"MKD", "Europe", "North Macedonia", "2021-05-09", 154026., 135., 191.571, 
  5093., 14., 22.429, 73930.824, 64.799, 91.952, 2444.585, 6.72, 10.765, 
  0.58, "", "", "", "", "", "", "", "", "", "", "", "", 1832., 0.879, 0.105, 
  9.6, "tests performed", 107978., 107978., "", 10974., 6305., 5.18, 5.18, 
  "", 3026., "", 2.08338*^6, 82.6, 39.1, 13.26, 8.16, 13111.214, 5., 322.688, 
  10.08, "", "", "", 4.28, 75.8, 0.774}, {"MKD", "Europe", "North Macedonia", 
  "2021-05-10", 154051., 25., 186.286, 5109., 16., 21.143, 73942.824, 12., 
  89.415, 2452.265, 7.68, 10.148, 0.55, "", "", "", "", "", "", "", "", "", 
  "", "", "", 1914., 0.919, 0.097, 10.3, "tests performed", 145043., 121181., 
  23862., 37065., 11440., 6.96, 5.82, 1.15, 5491., "", 2.08338*^6, 82.6, 
  39.1, 13.26, 8.16, 13111.214, 5., 322.688, 10.08, "", "", "", 4.28, 75.8, 
  0.774}, {"MKD", "Europe", "North Macedonia", "2021-05-11", 154222., 171., 
  201.143, 5135., 26., 20.429, 74024.902, 82.078, 96.546, 2464.745, 12.48, 
  9.805, 0.53, "", "", "", "", "", "", "", "", "", "", "", "", 1745., 0.838, 
  0.115, 8.7, "tests performed", 160425., 135574., 24851., 15382., 13477., 
  7.7, 6.51, 1.19, 6469., "", 2.08338*^6, 82.6, 39.1, 13.26, 8.16, 13111.214, 
  5., 322.688, 10.08, "", "", "", 4.28, 75.8, 0.774}, 
 {"MKD", "Europe", "North Macedonia", "2021-05-12", 154372., 150., 176.429, 
  5151., 16., 19.286, 74096.9, 71.998, 84.684, 2472.425, 7.68, 9.257, 0.5, 
  "", "", "", "", "", "", "", "", "", "", "", "", 1745., 0.838, 0.101, 9.9, 
  "tests performed", 175348., 149700., 25648., 14923., 14467., 8.42, 7.19, 
  1.23, 6944., "", 2.08338*^6, 82.6, 39.1, 13.26, 8.16, 13111.214, 5., 
  322.688, 10.08, "", "", "", 4.28, 75.8, 0.774}, 
 {"MKD", "Europe", "North Macedonia", "2021-05-13", 154494., 122., 147.571, 
  5168., 17., 18., 74155.459, 58.559, 70.833, 2480.584, 8.16, 8.64, 0.48, "", 
  "", "", "", "", "", "", "", "", "", "", "", 1745., 0.838, 0.085, 11.8, 
  "tests performed", "", "", "", "", 14708., "", "", "", 7060., "", 
  2.08338*^6, 82.6, 39.1, 13.26, 8.16, 13111.214, 5., 322.688, 10.08, "", "", 
  "", 4.28, 75.8, 0.774}, {"MKD", "Europe", "North Macedonia", "2021-05-14", 
  154524., 30., 118.571, 5184., 16., 16.714, 74169.859, 14.4, 56.913, 
  2488.264, 7.68, 8.023, 0.46, "", "", "", "", "", "", "", "", "", "", "", 
  "", 1745., 0.838, 0.068, 14.7, "tests performed", "", "", "", "", 14948., 
  "", "", "", 7175., "", 2.08338*^6, 82.6, 39.1, 13.26, 8.16, 13111.214, 5., 
  322.688, 10.08, "", "", "", 4.28, 75.8, 0.774}, 
 {"MKD", "Europe", "North Macedonia", "2021-05-15", 154636., 112., 106.429, 
  5197., 13., 16.857, 74223.617, 53.759, 51.085, 2494.504, 6.24, 8.091, 0.47, 
  "", "", "", "", "", "", "", "", "", "", "", "", 1745., 0.838, 0.061, 16.4, 
  "tests performed", 203324., 176909., 26415., "", 15189., 9.76, 8.49, 1.27, 
  7291., "", 2.08338*^6, 82.6, 39.1, 13.26, 8.16, 13111.214, 5., 322.688, 
  10.08, "", "", "", 4.28, 75.8, 0.774}, {"MKD", "Europe", "North Macedonia", 
  "2021-05-16", 154698., 62., 96., 5211., 14., 16.857, 74253.377, 29.759, 
  46.079, 2501.224, 6.72, 8.091, 0.48, "", "", "", "", "", "", "", "", "", 
  "", "", "", 1745., 0.838, 0.055, 18.2, "tests performed", "", "", "", "", 
  13806., "", "", "", 6627., "", 2.08338*^6, 82.6, 39.1, 13.26, 8.16, 
  13111.214, 5., 322.688, 10.08, "", "", "", 4.28, 75.8, 0.774}, 
 {"MKD", "Europe", "North Macedonia", "2021-05-17", 154725., 27., 96.286, 
  5230., 19., 17.286, 74266.336, 12.96, 46.216, 2510.344, 9.12, 8.297, 0.48, 
  "", "", "", "", "", "", "", "", "", "", "", "", 1745., 0.838, 0.055, 18.1, 
  "tests performed", "", "", "", "", 8697., "", "", "", 4174., "", 
  2.08338*^6, 82.6, 39.1, 13.26, 8.16, 13111.214, 5., 322.688, 10.08, "", "", 
  "", 4.28, 75.8, 0.774}, {"MKD", "Europe", "North Macedonia", "2021-05-18", 
  154804., 79., 83.143, 5232., 2., 13.857, 74304.256, 37.919, 39.908, 
  2511.304, 0.96, 6.651, 0.47, "", "", "", "", "", "", "", "", "", "", "", 
  "", 1745., 0.838, 0.048, 21., "tests performed", 207219., "", 31599., "", 
  6685., 9.95, "", 1.52, 3209., "", 2.08338*^6, 82.6, 39.1, 13.26, 8.16, 
  13111.214, 5., 322.688, 10.08, "", "", "", 4.28, 75.8, 0.774}, 
 {"MKD", "Europe", "North Macedonia", "2021-05-19", 154891., 87., 74.143, 
  5249., 17., 14., 74346.015, 41.759, 35.588, 2519.464, 8.16, 6.72, 0.45, "", 
  "", "", "", "", "", "", "", "", "", "", "", 1745., 0.838, 0.042, 23.5, 
  "tests performed", 219977., 186146., 33831., 12758., 6376., 10.56, 8.93, 
  1.62, 3060., "", 2.08338*^6, 82.6, 39.1, 13.26, 8.16, 13111.214, 5., 
  322.688, 10.08, "", "", "", 4.28, 75.8, 0.774}, 
 {"MKD", "Europe", "North Macedonia", "2021-05-20", 154937., 46., 63.286, 
  5265., 16., 13.857, 74368.094, 22.08, 30.376, 2527.143, 7.68, 6.651, 0.43, 
  "", "", "", "", "", "", "", "", "", "", "", "", 1745., 0.838, 0.036, 27.6, 
  "tests performed", 232485., 196119., 36366., 12508., 6830., 11.16, 9.41, 
  1.75, 3278., "", 2.08338*^6, 82.6, 39.1, 13.26, 8.16, 13111.214, 5., 
  322.688, 10.08, "", "", "", 4.28, 75.8, 0.774}, 
 {"MKD", "Europe", "North Macedonia", "2021-05-21", 154982., 45., 65.429, 
  5280., 15., 13.714, 74389.694, 21.6, 31.405, 2534.343, 7.2, 6.583, 0.43, 
  "", "", "", "", "", "", "", "", "", "", "", "", 1745., 0.838, 0.037, 26.7, 
  "tests performed", 244518., 206013., 38505., 12033., 7217., 11.74, 9.89, 
  1.85, 3464., "", 2.08338*^6, 82.6, 39.1, 13.26, 8.16, 13111.214, 5., 
  322.688, 10.08, "", "", "", 4.28, 75.8, 0.774}, 
 {"MKD", "Europe", "North Macedonia", "2021-05-22", 155028., 46., 56., 5296., 
  16., 14.143, 74411.773, 22.08, 26.879, 2542.023, 7.68, 6.788, 0.43, "", "", 
  "", "", "", "", "", "", "", "", "", "", 1745., 0.838, 0.032, 31.2, 
  "tests performed", 255259., 216453., 38806., 10741., 7419., 12.25, 10.39, 
  1.86, 3561., "", 2.08338*^6, 82.6, 39.1, 13.26, 8.16, 13111.214, 5., 
  322.688, 10.08, "", "", "", 4.28, 75.8, 0.774}, 
 {"MKD", "Europe", "North Macedonia", "2021-05-23", 155063., 35., 52.143, 
  5311., 15., 14.286, 74428.573, 16.8, 25.028, 2549.223, 7.2, 6.857, 0.44, 
  "", "", "", "", "", "", "", "", "", "", "", "", 1745., 0.838, 0.03, 33.5, 
  "tests performed", 259577., 220771., 38806., 4318., 7851., 12.46, 10.6, 
  1.86, 3768., "", 2.08338*^6, 82.6, 39.1, 13.26, 8.16, 13111.214, 5., 
  322.688, 10.08, "", "", "", 4.28, 75.8, 0.774}, 
 {"MKD", "Europe", "North Macedonia", "2021-05-24", 155067., 4., 48.857, 
  5329., 18., 14.143, 74430.493, 1.92, 23.451, 2557.863, 8.64, 6.788, 0.44, 
  "", "", "", "", "", "", "", "", "", "", "", "", 1745., 0.838, 0.028, 35.7, 
  "tests performed", "", "", "", "", 8027., "", "", "", 3853., "", 
  2.08338*^6, 82.6, 39.1, 13.26, 8.16, 13111.214, 5., 322.688, 10.08, "", "", 
  "", 4.28, 75.8, 0.774}, {"MKD", "Europe", "North Macedonia", "2021-05-25", 
  155071., 4., 38.143, 5342., 13., 15.714, 74432.413, 1.92, 18.308, 2564.103, 
  6.24, 7.543, 0.44, "", "", "", "", "", "", "", "", "", 765373., 367.371, 
  "", 1745., 0.838, 0.022, 45.7, "tests performed", "", "", "", "", 8203., 
  "", "", "", 3937., "", 2.08338*^6, 82.6, 39.1, 13.26, 8.16, 13111.214, 5., 
  322.688, 10.08, "", "", "", 4.28, 75.8, 0.774}, 
 {"MKD", "Europe", "North Macedonia", "2021-05-26", 155117., 46., 32.286, 
  5356., 14., 15.286, 74454.492, 22.08, 15.497, 2570.822, 6.72, 7.337, 0.47, 
  "", "", "", "", "", "", "", "", "", "", "", "", 2418., 1.161, 0.013, 74.9, 
  "tests performed", 267167., "", 42831., "", 6741., 12.82, "", 2.06, 3236., 
  "", 2.08338*^6, 82.6, 39.1, 13.26, 8.16, 13111.214, 5., 322.688, 10.08, "", 
  "", "", 4.28, 75.8, 0.774}, {"MKD", "Europe", "North Macedonia", 
  "2021-05-27", 155169., 52., 33.143, 5369., 13., 14.857, 74479.452, 24.959, 
  15.908, 2577.062, 6.24, 7.131, 0.51, "", "", "", "", "", "", "", "", "", 
  "", "", "", 3090., 1.483, 0.011, 93.2, "tests performed", 278619., 224019., 
  54600., 11452., 6591., 13.37, 10.75, 2.62, 3164., "", 2.08338*^6, 82.6, 
  39.1, 13.26, 8.16, 13111.214, 5., 322.688, 10.08, "", "", "", 4.28, 75.8, 
  0.774}, {"MKD", "Europe", "North Macedonia", "2021-05-28", 155217., 48., 
  33.571, 5387., 18., 15.286, 74502.491, 23.039, 16.114, 2585.702, 8.64, 
  7.337, 0.53, "", "", "", "", "", "", "", "", "", 784734., 376.664, "", 
  3763., 1.806, 0.009, 112.1, "tests performed", 290829., 231014., 59815., 
  12210., 6616., 13.96, 11.09, 2.87, 3176., "", 2.08338*^6, 82.6, 39.1, 
  13.26, 8.16, 13111.214, 5., 322.688, 10.08, "", "", "", 4.28, 75.8, 0.774}, 
 {"MKD", "Europe", "North Macedonia", "2021-05-29", 155246., 29., 31.143, 
  5398., 11., 14.571, 74516.411, 13.92, 14.948, 2590.982, 5.28, 6.994, 0.53, 
  "", "", "", "", "", "", "", "", "", "", "", "", 3995., 1.918, 0.008, 128.3, 
  "tests performed", 304904., 233844., 71060., 14075., 7092., 14.64, 11.22, 
  3.41, 3404., "", 2.08338*^6, 82.6, 39.1, 13.26, 8.16, 13111.214, 5., 
  322.688, 10.08, "", "", "", 4.28, 75.8, 0.774}, 
 {"MKD", "Europe", "North Macedonia", "2021-05-30", 155269., 23., 29.429, 
  5408., 10., 13.857, 74527.451, 11.04, 14.125, 2595.782, 4.8, 6.651, 0.54, 
  "", "", "", "", "", "", "", "", "", 791466., 379.895, "", 4226., 2.028, 
  0.007, 143.6, "tests performed", "", "", "", "", 7252., "", "", "", 3481., 
  "", 2.08338*^6, 82.6, 39.1, 13.26, 8.16, 13111.214, 5., 322.688, 10.08, "", 
  "", "", 4.28, 75.8, 0.774}, {"MKD", "Europe", "North Macedonia", 
  "2021-05-31", 155272., 3., 29.286, 5413., 5., 12., 74528.891, 1.44, 14.057, 
  2598.182, 2.4, 5.76, 0.54, "", "", "", "", "", "", "", "", "", "", "", "", 
  4429., 2.126, 0.007, 151.2, "tests performed", 315781., 234508., 81273., 
  "", 7668., 15.16, 11.26, 3.9, 3681., "", 2.08338*^6, 82.6, 39.1, 13.26, 
  8.16, 13111.214, 5., 322.688, 10.08, "", "", "", 4.28, 75.8, 0.774}, 
 {"MKD", "Europe", "North Macedonia", "2021-06-01", 155304., 32., 33.286, 
  5423., 10., 11.571, 74544.25, 15.36, 15.977, 2602.982, 4.8, 5.554, 0.55, 
  "", "", "", "", "", "", "", "", "", "", "", "", 4631., 2.223, 0.007, 139.1, 
  "tests performed", 331034., 236878., 94156., 15253., 9485., 15.89, 11.37, 
  4.52, 4553., "", 2.08338*^6, 82.6, 39.1, 13.26, 8.16, 13111.214, 5., 
  322.688, 10.08, "", "", "", 4.28, 75.8, 0.774}, 
 {"MKD", "Europe", "North Macedonia", "2021-06-02", 155345., 41., 32.571, 
  5429., 6., 10.429, 74563.93, 19.68, 15.634, 2605.862, 2.88, 5.006, 0.54, 
  "", "", "", "", "", "", "", "", "", "", "", "", 4161., 1.997, 0.008, 127.8, 
  "tests performed", 346931., 239283., 107648., 15897., 11395., 16.65, 11.49, 
  5.17, 5469., "", 2.08338*^6, 82.6, 39.1, 13.26, 8.16, 13111.214, 5., 
  322.688, 10.08, "", "", "", 4.28, 75.8, 0.774}, 
 {"MKD", "Europe", "North Macedonia", "2021-06-03", 155364., 19., 27.857, 
  5435., 6., 9.429, 74573.05, 9.12, 13.371, 2608.742, 2.88, 4.526, 0.52, "", 
  "", "", "", "", "", "", "", "", 804117., 385.968, "", 3691., 1.772, 0.008, 
  132.5, "tests performed", 362710., 241368., 121342., 15779., 12013., 17.41, 
  11.59, 5.82, 5766., "", 2.08338*^6, 82.6, 39.1, 13.26, 8.16, 13111.214, 5., 
  322.688, 10.08, "", "", "", 4.28, 75.8, 0.774}, 
 {"MKD", "Europe", "North Macedonia", "2021-06-04", 155379., 15., 23.143, 
  5442., 7., 7.857, 74580.249, 7.2, 11.108, 2612.101, 3.36, 3.771, 0.52, "", 
  "", "", "", "", "", "", "", "", "", "", "", 2991., 1.436, 0.008, 129.2, 
  "tests performed", 369661., 243832., 125829., 6951., 11262., 17.74, 11.7, 
  6.04, 5406., "", 2.08338*^6, 82.6, 39.1, 13.26, 8.16, 13111.214, 5., 
  322.688, 10.08, "", "", "", 4.28, 75.8, 0.774}, 
 {"MKD", "Europe", "North Macedonia", "2021-06-05", 155407., 28., 23., 5448., 
  6., 7.143, 74593.689, 13.44, 11.04, 2614.981, 2.88, 3.428, 0.53, "", "", 
  "", "", "", "", "", "", "", 807226., 387.46, "", 2732., 1.311, 0.008, 
  118.8, "tests performed", 384466., 245413., 139053., 14805., 11366., 18.45, 
  11.78, 6.67, 5456., "", 2.08338*^6, 82.6, 39.1, 13.26, 8.16, 13111.214, 5., 
  322.688, 10.08, "", "", "", 4.28, 75.8, 0.774}, 
 {"MKD", "Europe", "North Macedonia", "2021-06-06", 155417., 10., 21.143, 
  5455., 7., 6.714, 74598.489, 4.8, 10.148, 2618.341, 3.36, 3.223, 0.52, "", 
  "", "", "", "", "", "", "", 3856., 811082., 389.311, 1.851, 2802., 1.345, 
  0.008, 132.5, "tests performed", 399962., 249187., 150775., 15496., 12803., 
  19.2, 11.96, 7.24, 6145., "", 2.08338*^6, 82.6, 39.1, 13.26, 8.16, 
  13111.214, 5., 322.688, 10.08, "", "", "", 4.28, 75.8, 0.774}, 
 {"MKD", "Europe", "North Macedonia", "2021-06-07", 155418., 1., 20.857, 
  5458., 3., 6.429, 74598.969, 0.48, 10.011, 2619.781, 1.44, 3.086, "", "", 
  "", "", "", "", "", "", "", 4200., 815282., 391.327, 2.016, 2950., 1.416, 
  0.007, 141.4, "tests performed", "", "", "", "", "", "", "", "", "", "", 
  2.08338*^6, 82.6, 39.1, 13.26, 8.16, 13111.214, 5., 322.688, 10.08, "", "", 
  "", 4.28, 75.8, 0.774}, {"OWID_CYN", "Asia", "Northern Cyprus", 
  "2021-01-14", "", "", "", "", "", "", "", "", "", "", "", "", "", "", "", 
  "", "", "", "", "", "", "", "", "", "", "", "", "", "", "", 0., "", "", "", 
  "", 0., "", "", "", "", "", "", "", "", "", "", "", "", "", "", "", "", "", 
  "", ""}, {"OWID_CYN", "Asia", "Northern Cyprus", "2021-01-15", "", "", "", 
  "", "", "", "", "", "", "", "", "", "", "", "", "", "", "", "", "", "", "", 
  "", "", "", "", "", "", "", "", "", "", "", "", 994., "", "", "", 2601., 
  "", "", "", "", "", "", "", "", "", "", "", "", "", "", "", ""}, 
 {"OWID_CYN", "Asia", "Northern Cyprus", "2021-01-16", "", "", "", "", "", 
  "", "", "", "", "", "", "", "", "", "", "", "", "", "", "", "", "", "", "", 
  "", "", "", "", "", "", "", "", "", "", 994., "", "", "", 2601., "", "", 
  "", "", "", "", "", "", "", "", "", "", "", "", "", ""}, 
 {"OWID_CYN", "Asia", "Northern Cyprus", "2021-01-17", "", "", "", "", "", 
  "", "", "", "", "", "", "", "", "", "", "", "", "", "", "", "", "", "", "", 
  "", "", "", "", "", "", "", "", "", "", 994., "", "", "", 2601., "", "", 
  "", "", "", "", "", "", "", "", "", "", "", "", "", ""}, 
 {"OWID_CYN", "Asia", "Northern Cyprus", "2021-01-18", "", "", "", "", "", 
  "", "", "", "", "", "", "", "", "", "", "", "", "", "", "", "", "", "", "", 
  "", "", "", "", "", "", "", "", "", "", 994., "", "", "", 2601., "", "", 
  "", "", "", "", "", "", "", "", "", "", "", "", "", ""}, 
 {"OWID_CYN", "Asia", "Northern Cyprus", "2021-01-19", "", "", "", "", "", 
  "", "", "", "", "", "", "", "", "", "", "", "", "", "", "", "", "", "", "", 
  "", "", "", "", "", "", 4968., "", "", "", 994., 1.3, "", "", 2601., "", 
  "", "", "", "", "", "", "", "", "", "", "", "", "", "", ""}, 
 {"OWID_CYN", "Asia", "Northern Cyprus", "2021-01-20", "", "", "", "", "", 
  "", "", "", "", "", "", "", "", "", "", "", "", "", "", "", "", "", "", "", 
  "", "", "", "", "", "", "", "", "", "", 1163., "", "", "", 3043., "", "", 
  "", "", "", "", "", "", "", "", "", "", "", "", "", ""}, 
 {"OWID_CYN", "Asia", "Northern Cyprus", "2021-01-21", "", "", "", "", "", 
  "", "", "", "", "", "", "", "", "", "", "", "", "", "", "", "", "", "", "", 
  "", "", "", "", "", "", "", "", "", "", 1284., "", "", "", 3359., "", "", 
  "", "", "", "", "", "", "", "", "", "", "", "", "", ""}, 
 {"OWID_CYN", "Asia", "Northern Cyprus", "2021-01-22", "", "", "", "", "", 
  "", "", "", "", "", "", "", "", "", "", "", "", "", "", "", "", "", "", "", 
  "", "", "", "", "", "", 11000., "", "", "", 1429., 2.88, "", "", 3739., "", 
  "", "", "", "", "", "", "", "", "", "", "", "", "", "", ""}, 
 {"OWID_CYN", "Asia", "Northern Cyprus", "2021-01-23", "", "", "", "", "", 
  "", "", "", "", "", "", "", "", "", "", "", "", "", "", "", "", "", "", "", 
  "", "", "", "", "", "", "", "", "", "", 1488., "", "", "", 3893., "", "", 
  "", "", "", "", "", "", "", "", "", "", "", "", "", ""}, 
 {"OWID_CYN", "Asia", "Northern Cyprus", "2021-01-24", "", "", "", "", "", 
  "", "", "", "", "", "", "", "", "", "", "", "", "", "", "", "", "", "", "", 
  "", "", "", "", "", "", "", "", "", "", 1546., "", "", "", 4045., "", "", 
  "", "", "", "", "", "", "", "", "", "", "", "", "", ""}, 
 {"OWID_CYN", "Asia", "Northern Cyprus", "2021-01-25", "", "", "", "", "", 
  "", "", "", "", "", "", "", "", "", "", "", "", "", "", "", "", "", "", "", 
  "", "", "", "", "", "", "", "", "", "", 1605., "", "", "", 4199., "", "", 
  "", "", "", "", "", "", "", "", "", "", "", "", "", ""}, 
 {"OWID_CYN", "Asia", "Northern Cyprus", "2021-01-26", "", "", "", "", "", 
  "", "", "", "", "", "", "", "", "", "", "", "", "", "", "", "", "", "", "", 
  "", "", "", "", "", "", "", "", "", "", 1663., "", "", "", 4351., "", "", 
  "", "", "", "", "", "", "", "", "", "", "", "", "", ""}, 
 {"OWID_CYN", "Asia", "Northern Cyprus", "2021-01-27", "", "", "", "", "", 
  "", "", "", "", "", "", "", "", "", "", "", "", "", "", "", "", "", "", "", 
  "", "", "", "", "", "", "", "", "", "", 1576., "", "", "", 4123., "", "", 
  "", "", "", "", "", "", "", "", "", "", "", "", "", ""}, 
 {"OWID_CYN", "Asia", "Northern Cyprus", "2021-01-28", "", "", "", "", "", 
  "", "", "", "", "", "", "", "", "", "", "", "", "", "", "", "", "", "", "", 
  "", "", "", "", "", "", "", "", "", "", 1490., "", "", "", 3898., "", "", 
  "", "", "", "", "", "", "", "", "", "", "", "", "", ""}, 
 {"OWID_CYN", "Asia", "Northern Cyprus", "2021-01-29", "", "", "", "", "", 
  "", "", "", "", "", "", "", "", "", "", "", "", "", "", "", "", "", "", "", 
  "", "", "", "", "", "", "", "", "", "", 1403., "", "", "", 3671., "", "", 
  "", "", "", "", "", "", "", "", "", "", "", "", "", ""}, 
 {"OWID_CYN", "Asia", "Northern Cyprus", "2021-01-30", "", "", "", "", "", 
  "", "", "", "", "", "", "", "", "", "", "", "", "", "", "", "", "", "", "", 
  "", "", "", "", "", "", "", "", "", "", 1403., "", "", "", 3671., "", "", 
  "", "", "", "", "", "", "", "", "", "", "", "", "", ""}, 
 {"OWID_CYN", "Asia", "Northern Cyprus", "2021-01-31", "", "", "", "", "", 
  "", "", "", "", "", "", "", "", "", "", "", "", "", "", "", "", "", "", "", 
  "", "", "", "", "", "", "", "", "", "", 1403., "", "", "", 3671., "", "", 
  "", "", "", "", "", "", "", "", "", "", "", "", "", ""}, 
 {"OWID_CYN", "Asia", "Northern Cyprus", "2021-02-01", "", "", "", "", "", 
  "", "", "", "", "", "", "", "", "", "", "", "", "", "", "", "", "", "", "", 
  "", "", "", "", "", "", "", "", "", "", 1403., "", "", "", 3671., "", "", 
  "", "", "", "", "", "", "", "", "", "", "", "", "", ""}, 
 {"OWID_CYN", "Asia", "Northern Cyprus", "2021-02-02", "", "", "", "", "", 
  "", "", "", "", "", "", "", "", "", "", "", "", "", "", "", "", "", "", "", 
  "", "", "", "", "", "", "", "", "", "", 1403., "", "", "", 3671., "", "", 
  "", "", "", "", "", "", "", "", "", "", "", "", "", ""}, 
 {"OWID_CYN", "Asia", "Northern Cyprus", "2021-02-03", "", "", "", "", "", 
  "", "", "", "", "", "", "", "", "", "", "", "", "", "", "", "", "", "", "", 
  "", "", "", "", "", "", "", "", "", "", 1403., "", "", "", 3671., "", "", 
  "", "", "", "", "", "", "", "", "", "", "", "", "", ""}, 
 {"OWID_CYN", "Asia", "Northern Cyprus", "2021-02-04", "", "", "", "", "", 
  "", "", "", "", "", "", "", "", "", "", "", "", "", "", "", "", "", "", "", 
  "", "", "", "", "", "", "", "", "", "", 1403., "", "", "", 3671., "", "", 
  "", "", "", "", "", "", "", "", "", "", "", "", "", ""}, 
 {"OWID_CYN", "Asia", "Northern Cyprus", "2021-02-05", "", "", "", "", "", 
  "", "", "", "", "", "", "", "", "", "", "", "", "", "", "", "", "", "", "", 
  "", "", "", "", "", "", "", "", "", "", 1403., "", "", "", 3671., "", "", 
  "", "", "", "", "", "", "", "", "", "", "", "", "", ""}, 
 {"OWID_CYN", "Asia", "Northern Cyprus", "2021-02-06", "", "", "", "", "", 
  "", "", "", "", "", "", "", "", "", "", "", "", "", "", "", "", "", "", "", 
  "", "", "", "", "", "", "", "", "", "", 1403., "", "", "", 3671., "", "", 
  "", "", "", "", "", "", "", "", "", "", "", "", "", ""}, 
 {"OWID_CYN", "Asia", "Northern Cyprus", "2021-02-07", "", "", "", "", "", 
  "", "", "", "", "", "", "", "", "", "", "", "", "", "", "", "", "", "", "", 
  "", "", "", "", "", "", "", "", "", "", 1403., "", "", "", 3671., "", "", 
  "", "", "", "", "", "", "", "", "", "", "", "", "", ""}, 
 {"OWID_CYN", "Asia", "Northern Cyprus", "2021-02-08", "", "", "", "", "", 
  "", "", "", "", "", "", "", "", "", "", "", "", "", "", "", "", "", "", "", 
  "", "", "", "", "", "", "", "", "", "", 1403., "", "", "", 3671., "", "", 
  "", "", "", "", "", "", "", "", "", "", "", "", "", ""}, 
 {"OWID_CYN", "Asia", "Northern Cyprus", "2021-02-09", "", "", "", "", "", 
  "", "", "", "", "", "", "", "", "", "", "", "", "", "", "", "", "", "", "", 
  "", "", "", "", "", "", "", "", "", "", 1403., "", "", "", 3671., "", "", 
  "", "", "", "", "", "", "", "", "", "", "", "", "", ""}, 
 {"OWID_CYN", "Asia", "Northern Cyprus", "2021-02-10", "", "", "", "", "", 
  "", "", "", "", "", "", "", "", "", "", "", "", "", "", "", "", "", "", "", 
  "", "", "", "", "", "", "", "", "", "", 1403., "", "", "", 3671., "", "", 
  "", "", "", "", "", "", "", "", "", "", "", "", "", ""}, 
 {"OWID_CYN", "Asia", "Northern Cyprus", "2021-02-11", "", "", "", "", "", 
  "", "", "", "", "", "", "", "", "", "", "", "", "", "", "", "", "", "", "", 
  "", "", "", "", "", "", "", "", "", "", 1403., "", "", "", 3671., "", "", 
  "", "", "", "", "", "", "", "", "", "", "", "", "", ""}, 
 {"OWID_CYN", "Asia", "Northern Cyprus", "2021-02-12", "", "", "", "", "", 
  "", "", "", "", "", "", "", "", "", "", "", "", "", "", "", "", "", "", "", 
  "", "", "", "", "", "", "", "", "", "", 1403., "", "", "", 3671., "", "", 
  "", "", "", "", "", "", "", "", "", "", "", "", "", ""}, 
 {"OWID_CYN", "Asia", "Northern Cyprus", "2021-02-13", "", "", "", "", "", 
  "", "", "", "", "", "", "", "", "", "", "", "", "", "", "", "", "", "", "", 
  "", "", "", "", "", "", "", "", "", "", 1403., "", "", "", 3671., "", "", 
  "", "", "", "", "", "", "", "", "", "", "", "", "", ""}, 
 {"OWID_CYN", "Asia", "Northern Cyprus", "2021-02-14", "", "", "", "", "", 
  "", "", "", "", "", "", "", "", "", "", "", "", "", "", "", "", "", "", "", 
  "", "", "", "", "", "", "", "", "", "", 1403., "", "", "", 3671., "", "", 
  "", "", "", "", "", "", "", "", "", "", "", "", "", ""}, 
 {"OWID_CYN", "Asia", "Northern Cyprus", "2021-02-15", "", "", "", "", "", 
  "", "", "", "", "", "", "", "", "", "", "", "", "", "", "", "", "", "", "", 
  "", "", "", "", "", "", "", "", "", "", 1403., "", "", "", 3671., "", "", 
  "", "", "", "", "", "", "", "", "", "", "", "", "", ""}, 
 {"OWID_CYN", "Asia", "Northern Cyprus", "2021-02-16", "", "", "", "", "", 
  "", "", "", "", "", "", "", "", "", "", "", "", "", "", "", "", "", "", "", 
  "", "", "", "", "", "", "", "", "", "", 1403., "", "", "", 3671., "", "", 
  "", "", "", "", "", "", "", "", "", "", "", "", "", ""}, 
 {"OWID_CYN", "Asia", "Northern Cyprus", "2021-02-17", "", "", "", "", "", 
  "", "", "", "", "", "", "", "", "", "", "", "", "", "", "", "", "", "", "", 
  "", "", "", "", "", "", "", "", "", "", 1403., "", "", "", 3671., "", "", 
  "", "", "", "", "", "", "", "", "", "", "", "", "", ""}, 
 {"OWID_CYN", "Asia", "Northern Cyprus", "2021-02-18", "", "", "", "", "", 
  "", "", "", "", "", "", "", "", "", "", "", "", "", "", "", "", "", "", "", 
  "", "", "", "", "", "", "", "", "", "", 1403., "", "", "", 3671., "", "", 
  "", "", "", "", "", "", "", "", "", "", "", "", "", ""}, 
 {"OWID_CYN", "Asia", "Northern Cyprus", "2021-02-19", "", "", "", "", "", 
  "", "", "", "", "", "", "", "", "", "", "", "", "", "", "", "", "", "", "", 
  "", "", "", "", "", "", "", "", "", "", 1403., "", "", "", 3671., "", "", 
  "", "", "", "", "", "", "", "", "", "", "", "", "", ""}, 
 {"OWID_CYN", "Asia", "Northern Cyprus", "2021-02-20", "", "", "", "", "", 
  "", "", "", "", "", "", "", "", "", "", "", "", "", "", "", "", "", "", "", 
  "", "", "", "", "", "", "", "", "", "", 1403., "", "", "", 3671., "", "", 
  "", "", "", "", "", "", "", "", "", "", "", "", "", ""}, 
 {"OWID_CYN", "Asia", "Northern Cyprus", "2021-02-21", "", "", "", "", "", 
  "", "", "", "", "", "", "", "", "", "", "", "", "", "", "", "", "", "", "", 
  "", "", "", "", "", "", "", "", "", "", 1403., "", "", "", 3671., "", "", 
  "", "", "", "", "", "", "", "", "", "", "", "", "", ""}, 
 {"OWID_CYN", "Asia", "Northern Cyprus", "2021-02-22", "", "", "", "", "", 
  "", "", "", "", "", "", "", "", "", "", "", "", "", "", "", "", "", "", "", 
  "", "", "", "", "", "", "", "", "", "", 1403., "", "", "", 3671., "", "", 
  "", "", "", "", "", "", "", "", "", "", "", "", "", ""}, 
 {"OWID_CYN", "Asia", "Northern Cyprus", "2021-02-23", "", "", "", "", "", 
  "", "", "", "", "", "", "", "", "", "", "", "", "", "", "", "", "", "", "", 
  "", "", "", "", "", "", "", "", "", "", 1403., "", "", "", 3671., "", "", 
  "", "", "", "", "", "", "", "", "", "", "", "", "", ""}, 
 {"OWID_CYN", "Asia", "Northern Cyprus", "2021-02-24", "", "", "", "", "", 
  "", "", "", "", "", "", "", "", "", "", "", "", "", "", "", "", "", "", "", 
  "", "", "", "", "", "", "", "", "", "", 1403., "", "", "", 3671., "", "", 
  "", "", "", "", "", "", "", "", "", "", "", "", "", ""}, 
 {"OWID_CYN", "Asia", "Northern Cyprus", "2021-02-25", "", "", "", "", "", 
  "", "", "", "", "", "", "", "", "", "", "", "", "", "", "", "", "", "", "", 
  "", "", "", "", "", "", "", "", "", "", 1403., "", "", "", 3671., "", "", 
  "", "", "", "", "", "", "", "", "", "", "", "", "", ""}, 
 {"OWID_CYN", "Asia", "Northern Cyprus", "2021-02-26", "", "", "", "", "", 
  "", "", "", "", "", "", "", "", "", "", "", "", "", "", "", "", "", "", "", 
  "", "", "", "", "", "", "", "", "", "", 1403., "", "", "", 3671., "", "", 
  "", "", "", "", "", "", "", "", "", "", "", "", "", ""}, 
 {"OWID_CYN", "Asia", "Northern Cyprus", "2021-02-27", "", "", "", "", "", 
  "", "", "", "", "", "", "", "", "", "", "", "", "", "", "", "", "", "", "", 
  "", "", "", "", "", "", "", "", "", "", 1403., "", "", "", 3671., "", "", 
  "", "", "", "", "", "", "", "", "", "", "", "", "", ""}, 
 {"OWID_CYN", "Asia", "Northern Cyprus", "2021-02-28", "", "", "", "", "", 
  "", "", "", "", "", "", "", "", "", "", "", "", "", "", "", "", "", "", "", 
  "", "", "", "", "", "", "", "", "", "", 1403., "", "", "", 3671., "", "", 
  "", "", "", "", "", "", "", "", "", "", "", "", "", ""}, 
 {"OWID_CYN", "Asia", "Northern Cyprus", "2021-03-01", "", "", "", "", "", 
  "", "", "", "", "", "", "", "", "", "", "", "", "", "", "", "", "", "", "", 
  "", "", "", "", "", "", "", "", "", "", 1403., "", "", "", 3671., "", "", 
  "", "", "", "", "", "", "", "", "", "", "", "", "", ""}, 
 {"OWID_CYN", "Asia", "Northern Cyprus", "2021-03-02", "", "", "", "", "", 
  "", "", "", "", "", "", "", "", "", "", "", "", "", "", "", "", "", "", "", 
  "", "", "", "", "", "", "", "", "", "", 1403., "", "", "", 3671., "", "", 
  "", "", "", "", "", "", "", "", "", "", "", "", "", ""}, 
 {"OWID_CYN", "Asia", "Northern Cyprus", "2021-03-03", "", "", "", "", "", 
  "", "", "", "", "", "", "", "", "", "", "", "", "", "", "", "", "", "", "", 
  "", "", "", "", "", "", "", "", "", "", 1403., "", "", "", 3671., "", "", 
  "", "", "", "", "", "", "", "", "", "", "", "", "", ""}, 
 {"OWID_CYN", "Asia", "Northern Cyprus", "2021-03-04", "", "", "", "", "", 
  "", "", "", "", "", "", "", "", "", "", "", "", "", "", "", "", "", "", "", 
  "", "", "", "", "", "", "", "", "", "", 1403., "", "", "", 3671., "", "", 
  "", "", "", "", "", "", "", "", "", "", "", "", "", ""}, 
 {"OWID_CYN", "Asia", "Northern Cyprus", "2021-03-05", "", "", "", "", "", 
  "", "", "", "", "", "", "", "", "", "", "", "", "", "", "", "", "", "", "", 
  "", "", "", "", "", "", "", "", "", "", 1403., "", "", "", 3671., "", "", 
  "", "", "", "", "", "", "", "", "", "", "", "", "", ""}, 
 {"OWID_CYN", "Asia", "Northern Cyprus", "2021-03-06", "", "", "", "", "", 
  "", "", "", "", "", "", "", "", "", "", "", "", "", "", "", "", "", "", "", 
  "", "", "", "", "", "", "", "", "", "", 1403., "", "", "", 3671., "", "", 
  "", "", "", "", "", "", "", "", "", "", "", "", "", ""}, 
 {"OWID_CYN", "Asia", "Northern Cyprus", "2021-03-07", "", "", "", "", "", 
  "", "", "", "", "", "", "", "", "", "", "", "", "", "", "", "", "", "", "", 
  "", "", "", "", "", "", "", "", "", "", 1403., "", "", "", 3671., "", "", 
  "", "", "", "", "", "", "", "", "", "", "", "", "", ""}, 
 {"OWID_CYN", "Asia", "Northern Cyprus", "2021-03-08", "", "", "", "", "", 
  "", "", "", "", "", "", "", "", "", "", "", "", "", "", "", "", "", "", "", 
  "", "", "", "", "", "", "", "", "", "", 1403., "", "", "", 3671., "", "", 
  "", "", "", "", "", "", "", "", "", "", "", "", "", ""}, 
 {"OWID_CYN", "Asia", "Northern Cyprus", "2021-03-09", "", "", "", "", "", 
  "", "", "", "", "", "", "", "", "", "", "", "", "", "", "", "", "", "", "", 
  "", "", "", "", "", "", "", "", "", "", 1403., "", "", "", 3671., "", "", 
  "", "", "", "", "", "", "", "", "", "", "", "", "", ""}, 
 {"OWID_CYN", "Asia", "Northern Cyprus", "2021-03-10", "", "", "", "", "", 
  "", "", "", "", "", "", "", "", "", "", "", "", "", "", "", "", "", "", "", 
  "", "", "", "", "", "", "", "", "", "", 1403., "", "", "", 3671., "", "", 
  "", "", "", "", "", "", "", "", "", "", "", "", "", ""}, 
 {"OWID_CYN", "Asia", "Northern Cyprus", "2021-03-11", "", "", "", "", "", 
  "", "", "", "", "", "", "", "", "", "", "", "", "", "", "", "", "", "", "", 
  "", "", "", "", "", "", "", "", "", "", 1403., "", "", "", 3671., "", "", 
  "", "", "", "", "", "", "", "", "", "", "", "", "", ""}, 
 {"OWID_CYN", "Asia", "Northern Cyprus", "2021-03-12", "", "", "", "", "", 
  "", "", "", "", "", "", "", "", "", "", "", "", "", "", "", "", "", "", "", 
  "", "", "", "", "", "", "", "", "", "", 1403., "", "", "", 3671., "", "", 
  "", "", "", "", "", "", "", "", "", "", "", "", "", ""}, 
 {"OWID_CYN", "Asia", "Northern Cyprus", "2021-03-13", "", "", "", "", "", 
  "", "", "", "", "", "", "", "", "", "", "", "", "", "", "", "", "", "", "", 
  "", "", "", "", "", "", "", "", "", "", 1403., "", "", "", 3671., "", "", 
  "", "", "", "", "", "", "", "", "", "", "", "", "", ""}, 
 {"OWID_CYN", "Asia", "Northern Cyprus", "2021-03-14", "", "", "", "", "", 
  "", "", "", "", "", "", "", "", "", "", "", "", "", "", "", "", "", "", "", 
  "", "", "", "", "", "", "", "", "", "", 1403., "", "", "", 3671., "", "", 
  "", "", "", "", "", "", "", "", "", "", "", "", "", ""}, 
 {"OWID_CYN", "Asia", "Northern Cyprus", "2021-03-15", "", "", "", "", "", 
  "", "", "", "", "", "", "", "", "", "", "", "", "", "", "", "", "", "", "", 
  "", "", "", "", "", "", "", "", "", "", 1403., "", "", "", 3671., "", "", 
  "", "", "", "", "", "", "", "", "", "", "", "", "", ""}, 
 {"OWID_CYN", "Asia", "Northern Cyprus", "2021-03-16", "", "", "", "", "", 
  "", "", "", "", "", "", "", "", "", "", "", "", "", "", "", "", "", "", "", 
  "", "", "", "", "", "", "", "", "", "", 1403., "", "", "", 3671., "", "", 
  "", "", "", "", "", "", "", "", "", "", "", "", "", ""}, 
 {"OWID_CYN", "Asia", "Northern Cyprus", "2021-03-17", "", "", "", "", "", 
  "", "", "", "", "", "", "", "", "", "", "", "", "", "", "", "", "", "", "", 
  "", "", "", "", "", "", "", "", "", "", 1403., "", "", "", 3671., "", "", 
  "", "", "", "", "", "", "", "", "", "", "", "", "", ""}, 
 {"OWID_CYN", "Asia", "Northern Cyprus", "2021-03-18", "", "", "", "", "", 
  "", "", "", "", "", "", "", "", "", "", "", "", "", "", "", "", "", "", "", 
  "", "", "", "", "", "", "", "", "", "", 1403., "", "", "", 3671., "", "", 
  "", "", "", "", "", "", "", "", "", "", "", "", "", ""}, 
 {"OWID_CYN", "Asia", "Northern Cyprus", "2021-03-19", "", "", "", "", "", 
  "", "", "", "", "", "", "", "", "", "", "", "", "", "", "", "", "", "", "", 
  "", "", "", "", "", "", "", "", "", "", 1403., "", "", "", 3671., "", "", 
  "", "", "", "", "", "", "", "", "", "", "", "", "", ""}, 
 {"OWID_CYN", "Asia", "Northern Cyprus", "2021-03-20", "", "", "", "", "", 
  "", "", "", "", "", "", "", "", "", "", "", "", "", "", "", "", "", "", "", 
  "", "", "", "", "", "", "", "", "", "", 1403., "", "", "", 3671., "", "", 
  "", "", "", "", "", "", "", "", "", "", "", "", "", ""}, 
 {"OWID_CYN", "Asia", "Northern Cyprus", "2021-03-21", "", "", "", "", "", 
  "", "", "", "", "", "", "", "", "", "", "", "", "", "", "", "", "", "", "", 
  "", "", "", "", "", "", "", "", "", "", 1403., "", "", "", 3671., "", "", 
  "", "", "", "", "", "", "", "", "", "", "", "", "", ""}, 
 {"OWID_CYN", "Asia", "Northern Cyprus", "2021-03-22", "", "", "", "", "", 
  "", "", "", "", "", "", "", "", "", "", "", "", "", "", "", "", "", "", "", 
  "", "", "", "", "", "", "", "", "", "", 1403., "", "", "", 3671., "", "", 
  "", "", "", "", "", "", "", "", "", "", "", "", "", ""}, 
 {"OWID_CYN", "Asia", "Northern Cyprus", "2021-03-23", "", "", "", "", "", 
  "", "", "", "", "", "", "", "", "", "", "", "", "", "", "", "", "", "", "", 
  "", "", "", "", "", "", "", "", "", "", 1403., "", "", "", 3671., "", "", 
  "", "", "", "", "", "", "", "", "", "", "", "", "", ""}, 
 {"OWID_CYN", "Asia", "Northern Cyprus", "2021-03-24", "", "", "", "", "", 
  "", "", "", "", "", "", "", "", "", "", "", "", "", "", "", "", "", "", "", 
  "", "", "", "", "", "", "", "", "", "", 1403., "", "", "", 3671., "", "", 
  "", "", "", "", "", "", "", "", "", "", "", "", "", ""}, 
 {"OWID_CYN", "Asia", "Northern Cyprus", "2021-03-25", "", "", "", "", "", 
  "", "", "", "", "", "", "", "", "", "", "", "", "", "", "", "", "", "", "", 
  "", "", "", "", "", "", 97969., 53886., 44083., "", 1403., 25.63, 14.1, 
  11.53, 3671., "", "", "", "", "", "", "", "", "", "", "", "", "", "", "", 
  ""}, {"OWID_CYN", "Asia", "Northern Cyprus", "2021-03-26", "", "", "", "", 
  "", "", "", "", "", "", "", "", "", "", "", "", "", "", "", "", "", "", "", 
  "", "", "", "", "", "", "", "", "", "", "", 1252., "", "", "", 3276., "", 
  "", "", "", "", "", "", "", "", "", "", "", "", "", "", ""}, 
 {"OWID_CYN", "Asia", "Northern Cyprus", "2021-03-27", "", "", "", "", "", 
  "", "", "", "", "", "", "", "", "", "", "", "", "", "", "", "", "", "", "", 
  "", "", "", "", "", "", "", "", "", "", 1102., "", "", "", 2883., "", "", 
  "", "", "", "", "", "", "", "", "", "", "", "", "", ""}, 
 {"OWID_CYN", "Asia", "Northern Cyprus", "2021-03-28", "", "", "", "", "", 
  "", "", "", "", "", "", "", "", "", "", "", "", "", "", "", "", "", "", "", 
  "", "", "", "", "", "", "", "", "", "", 952., "", "", "", 2491., "", "", 
  "", "", "", "", "", "", "", "", "", "", "", "", "", ""}, 
 {"OWID_CYN", "Asia", "Northern Cyprus", "2021-03-29", "", "", "", "", "", 
  "", "", "", "", "", "", "", "", "", "", "", "", "", "", "", "", "", "", "", 
  "", "", "", "", "", "", "", "", "", "", 801., "", "", "", 2096., "", "", 
  "", "", "", "", "", "", "", "", "", "", "", "", "", ""}, 
 {"OWID_CYN", "Asia", "Northern Cyprus", "2021-03-30", "", "", "", "", "", 
  "", "", "", "", "", "", "", "", "", "", "", "", "", "", "", "", "", "", "", 
  "", "", "", "", "", "", "", "", "", "", 651., "", "", "", 1703., "", "", 
  "", "", "", "", "", "", "", "", "", "", "", "", "", ""}, 
 {"OWID_CYN", "Asia", "Northern Cyprus", "2021-03-31", "", "", "", "", "", 
  "", "", "", "", "", "", "", "", "", "", "", "", "", "", "", "", "", "", "", 
  "", "", "", "", "", "", "", "", "", "", 501., "", "", "", 1311., "", "", 
  "", "", "", "", "", "", "", "", "", "", "", "", "", ""}, 
 {"OWID_CYN", "Asia", "Northern Cyprus", "2021-04-01", "", "", "", "", "", 
  "", "", "", "", "", "", "", "", "", "", "", "", "", "", "", "", "", "", "", 
  "", "", "", "", "", "", "", "", "", "", 350., "", "", "", 916., "", "", "", 
  "", "", "", "", "", "", "", "", "", "", "", "", ""}, 
 {"OWID_CYN", "Asia", "Northern Cyprus", "2021-04-02", "", "", "", "", "", 
  "", "", "", "", "", "", "", "", "", "", "", "", "", "", "", "", "", "", "", 
  "", "", "", "", "", "", "", "", "", "", 350., "", "", "", 916., "", "", "", 
  "", "", "", "", "", "", "", "", "", "", "", "", ""}, 
 {"OWID_CYN", "Asia", "Northern Cyprus", "2021-04-03", "", "", "", "", "", 
  "", "", "", "", "", "", "", "", "", "", "", "", "", "", "", "", "", "", "", 
  "", "", "", "", "", "", "", "", "", "", 350., "", "", "", 916., "", "", "", 
  "", "", "", "", "", "", "", "", "", "", "", "", ""}, 
 {"OWID_CYN", "Asia", "Northern Cyprus", "2021-04-04", "", "", "", "", "", 
  "", "", "", "", "", "", "", "", "", "", "", "", "", "", "", "", "", "", "", 
  "", "", "", "", "", "", "", "", "", "", 350., "", "", "", 916., "", "", "", 
  "", "", "", "", "", "", "", "", "", "", "", "", ""}, 
 {"OWID_CYN", "Asia", "Northern Cyprus", "2021-04-05", "", "", "", "", "", 
  "", "", "", "", "", "", "", "", "", "", "", "", "", "", "", "", "", "", "", 
  "", "", "", "", "", "", "", "", "", "", 350., "", "", "", 916., "", "", "", 
  "", "", "", "", "", "", "", "", "", "", "", "", ""}, 
 {"OWID_CYN", "Asia", "Northern Cyprus", "2021-04-06", "", "", "", "", "", 
  "", "", "", "", "", "", "", "", "", "", "", "", "", "", "", "", "", "", "", 
  "", "", "", "", "", "", "", "", "", "", 350., "", "", "", 916., "", "", "", 
  "", "", "", "", "", "", "", "", "", "", "", "", ""}, 
 {"OWID_CYN", "Asia", "Northern Cyprus", "2021-04-07", "", "", "", "", "", 
  "", "", "", "", "", "", "", "", "", "", "", "", "", "", "", "", "", "", "", 
  "", "", "", "", "", "", "", "", "", "", 350., "", "", "", 916., "", "", "", 
  "", "", "", "", "", "", "", "", "", "", "", "", ""}, 
 {"OWID_CYN", "Asia", "Northern Cyprus", "2021-04-08", "", "", "", "", "", 
  "", "", "", "", "", "", "", "", "", "", "", "", "", "", "", "", "", "", "", 
  "", "", "", "", "", "", "", "", "", "", 350., "", "", "", 916., "", "", "", 
  "", "", "", "", "", "", "", "", "", "", "", "", ""}, 
 {"OWID_CYN", "Asia", "Northern Cyprus", "2021-04-09", "", "", "", "", "", 
  "", "", "", "", "", "", "", "", "", "", "", "", "", "", "", "", "", "", "", 
  "", "", "", "", "", "", "", "", "", "", 350., "", "", "", 916., "", "", "", 
  "", "", "", "", "", "", "", "", "", "", "", "", ""}, 
 {"OWID_CYN", "Asia", "Northern Cyprus", "2021-04-10", "", "", "", "", "", 
  "", "", "", "", "", "", "", "", "", "", "", "", "", "", "", "", "", "", "", 
  "", "", "", "", "", "", "", "", "", "", 350., "", "", "", 916., "", "", "", 
  "", "", "", "", "", "", "", "", "", "", "", "", ""}, 
 {"OWID_CYN", "Asia", "Northern Cyprus", "2021-04-11", "", "", "", "", "", 
  "", "", "", "", "", "", "", "", "", "", "", "", "", "", "", "", "", "", "", 
  "", "", "", "", "", "", "", "", "", "", 350., "", "", "", 916., "", "", "", 
  "", "", "", "", "", "", "", "", "", "", "", "", ""}, 
 {"OWID_CYN", "Asia", "Northern Cyprus", "2021-04-12", "", "", "", "", "", 
  "", "", "", "", "", "", "", "", "", "", "", "", "", "", "", "", "", "", "", 
  "", "", "", "", "", "", "", "", "", "", 350., "", "", "", 916., "", "", "", 
  "", "", "", "", "", "", "", "", "", "", "", "", ""}, 
 {"OWID_CYN", "Asia", "Northern Cyprus", "2021-04-13", "", "", "", "", "", 
  "", "", "", "", "", "", "", "", "", "", "", "", "", "", "", "", "", "", "", 
  "", "", "", "", "", "", "", "", "", "", 350., "", "", "", 916., "", "", "", 
  "", "", "", "", "", "", "", "", "", "", "", "", ""}, 
 {"OWID_CYN", "Asia", "Northern Cyprus", "2021-04-14", "", "", "", "", "", 
  "", "", "", "", "", "", "", "", "", "", "", "", "", "", "", "", "", "", "", 
  "", "", "", "", "", "", 104978., 56516., 48462., "", 350., 27.46, 14.79, 
  12.68, 916., "", "", "", "", "", "", "", "", "", "", "", "", "", "", "", 
  ""}, {"OWID_CYN", "Asia", "Northern Cyprus", "2021-04-15", "", "", "", "", 
  "", "", "", "", "", "", "", "", "", "", "", "", "", "", "", "", "", "", "", 
  "", "", "", "", "", "", "", "", "", "", "", 369., "", "", "", 965., "", "", 
  "", "", "", "", "", "", "", "", "", "", "", "", "", ""}, 
 {"OWID_CYN", "Asia", "Northern Cyprus", "2021-04-16", "", "", "", "", "", 
  "", "", "", "", "", "", "", "", "", "", "", "", "", "", "", "", "", "", "", 
  "", "", "", "", "", "", "", "", "", "", 387., "", "", "", 1012., "", "", 
  "", "", "", "", "", "", "", "", "", "", "", "", "", ""}, 
 {"OWID_CYN", "Asia", "Northern Cyprus", "2021-04-17", "", "", "", "", "", 
  "", "", "", "", "", "", "", "", "", "", "", "", "", "", "", "", "", "", "", 
  "", "", "", "", "", "", "", "", "", "", 405., "", "", "", 1060., "", "", 
  "", "", "", "", "", "", "", "", "", "", "", "", "", ""}, 
 {"OWID_CYN", "Asia", "Northern Cyprus", "2021-04-18", "", "", "", "", "", 
  "", "", "", "", "", "", "", "", "", "", "", "", "", "", "", "", "", "", "", 
  "", "", "", "", "", "", "", "", "", "", 423., "", "", "", 1107., "", "", 
  "", "", "", "", "", "", "", "", "", "", "", "", "", ""}, 
 {"OWID_CYN", "Asia", "Northern Cyprus", "2021-04-19", "", "", "", "", "", 
  "", "", "", "", "", "", "", "", "", "", "", "", "", "", "", "", "", "", "", 
  "", "", "", "", "", "", 107365., 58812., 48553., "", 441., 28.09, 15.39, 
  12.7, 1154., "", "", "", "", "", "", "", "", "", "", "", "", "", "", "", 
  ""}, {"OWID_CYN", "Asia", "Northern Cyprus", "2021-04-20", "", "", "", "", 
  "", "", "", "", "", "", "", "", "", "", "", "", "", "", "", "", "", "", "", 
  "", "", "", "", "", "", "", "", "", "", "", 467., "", "", "", 1222., "", 
  "", "", "", "", "", "", "", "", "", "", "", "", "", "", ""}, 
 {"OWID_CYN", "Asia", "Northern Cyprus", "2021-04-21", "", "", "", "", "", 
  "", "", "", "", "", "", "", "", "", "", "", "", "", "", "", "", "", "", "", 
  "", "", "", "", "", "", "", "", "", "", 493., "", "", "", 1290., "", "", 
  "", "", "", "", "", "", "", "", "", "", "", "", "", ""}, 
 {"OWID_CYN", "Asia", "Northern Cyprus", "2021-04-22", "", "", "", "", "", 
  "", "", "", "", "", "", "", "", "", "", "", "", "", "", "", "", "", "", "", 
  "", "", "", "", "", "", "", "", "", "", 500., "", "", "", 1308., "", "", 
  "", "", "", "", "", "", "", "", "", "", "", "", "", ""}, 
 {"OWID_CYN", "Asia", "Northern Cyprus", "2021-04-23", "", "", "", "", "", 
  "", "", "", "", "", "", "", "", "", "", "", "", "", "", "", "", "", "", "", 
  "", "", "", "", "", "", 109490., 60642., 48848., "", 508., 28.65, 15.87, 
  12.78, 1329., "", "", "", "", "", "", "", "", "", "", "", "", "", "", "", 
  ""}, {"OWID_CYN", "Asia", "Northern Cyprus", "2021-04-24", "", "", "", "", 
  "", "", "", "", "", "", "", "", "", "", "", "", "", "", "", "", "", "", "", 
  "", "", "", "", "", "", "", "", "", "", "", 558., "", "", "", 1460., "", 
  "", "", "", "", "", "", "", "", "", "", "", "", "", "", ""}, 
 {"OWID_CYN", "Asia", "Northern Cyprus", "2021-04-25", "", "", "", "", "", 
  "", "", "", "", "", "", "", "", "", "", "", "", "", "", "", "", "", "", "", 
  "", "", "", "", "", "", "", "", "", "", 607., "", "", "", 1588., "", "", 
  "", "", "", "", "", "", "", "", "", "", "", "", "", ""}, 
 {"OWID_CYN", "Asia", "Northern Cyprus", "2021-04-26", "", "", "", "", "", 
  "", "", "", "", "", "", "", "", "", "", "", "", "", "", "", "", "", "", "", 
  "", "", "", "", "", "", "", "", "", "", 656., "", "", "", 1716., "", "", 
  "", "", "", "", "", "", "", "", "", "", "", "", "", ""}, 
 {"OWID_CYN", "Asia", "Northern Cyprus", "2021-04-27", "", "", "", "", "", 
  "", "", "", "", "", "", "", "", "", "", "", "", "", "", "", "", "", "", "", 
  "", "", "", "", "", "", "", "", "", "", 698., "", "", "", 1826., "", "", 
  "", "", "", "", "", "", "", "", "", "", "", "", "", ""}, 
 {"OWID_CYN", "Asia", "Northern Cyprus", "2021-04-28", "", "", "", "", "", 
  "", "", "", "", "", "", "", "", "", "", "", "", "", "", "", "", "", "", "", 
  "", "", "", "", "", "", "", "", "", "", 740., "", "", "", 1936., "", "", 
  "", "", "", "", "", "", "", "", "", "", "", "", "", ""}, 
 {"OWID_CYN", "Asia", "Northern Cyprus", "2021-04-29", "", "", "", "", "", 
  "", "", "", "", "", "", "", "", "", "", "", "", "", "", "", "", "", "", "", 
  "", "", "", "", "", "", "", "", "", "", 782., "", "", "", 2046., "", "", 
  "", "", "", "", "", "", "", "", "", "", "", "", "", ""}, 
 {"OWID_CYN", "Asia", "Northern Cyprus", "2021-04-30", "", "", "", "", "", 
  "", "", "", "", "", "", "", "", "", "", "", "", "", "", "", "", "", "", "", 
  "", "", "", "", "", "", "", "", "", "", 823., "", "", "", 2153., "", "", 
  "", "", "", "", "", "", "", "", "", "", "", "", "", ""}, 
 {"OWID_CYN", "Asia", "Northern Cyprus", "2021-05-01", "", "", "", "", "", 
  "", "", "", "", "", "", "", "", "", "", "", "", "", "", "", "", "", "", "", 
  "", "", "", "", "", "", "", "", "", "", 823., "", "", "", 2153., "", "", 
  "", "", "", "", "", "", "", "", "", "", "", "", "", ""}, 
 {"OWID_CYN", "Asia", "Northern Cyprus", "2021-05-02", "", "", "", "", "", 
  "", "", "", "", "", "", "", "", "", "", "", "", "", "", "", "", "", "", "", 
  "", "", "", "", "", "", "", "", "", "", 823., "", "", "", 2153., "", "", 
  "", "", "", "", "", "", "", "", "", "", "", "", "", ""}, 
 {"OWID_CYN", "Asia", "Northern Cyprus", "2021-05-03", "", "", "", "", "", 
  "", "", "", "", "", "", "", "", "", "", "", "", "", "", "", "", "", "", "", 
  "", "", "", "", "", "", "", "", "", "", 823., "", "", "", 2153., "", "", 
  "", "", "", "", "", "", "", "", "", "", "", "", "", ""}, 
 {"OWID_CYN", "Asia", "Northern Cyprus", "2021-05-04", "", "", "", "", "", 
  "", "", "", "", "", "", "", "", "", "", "", "", "", "", "", "", "", "", "", 
  "", "", "", "", "", "", "", "", "", "", 823., "", "", "", 2153., "", "", 
  "", "", "", "", "", "", "", "", "", "", "", "", "", ""}, 
 {"OWID_CYN", "Asia", "Northern Cyprus", "2021-05-05", "", "", "", "", "", 
  "", "", "", "", "", "", "", "", "", "", "", "", "", "", "", "", "", "", "", 
  "", "", "", "", "", "", "", "", "", "", 823., "", "", "", 2153., "", "", 
  "", "", "", "", "", "", "", "", "", "", "", "", "", ""}, 
 {"OWID_CYN", "Asia", "Northern Cyprus", "2021-05-06", "", "", "", "", "", 
  "", "", "", "", "", "", "", "", "", "", "", "", "", "", "", "", "", "", "", 
  "", "", "", "", "", "", "", "", "", "", 823., "", "", "", 2153., "", "", 
  "", "", "", "", "", "", "", "", "", "", "", "", "", ""}, 
 {"OWID_CYN", "Asia", "Northern Cyprus", "2021-05-07", "", "", "", "", "", 
  "", "", "", "", "", "", "", "", "", "", "", "", "", "", "", "", "", "", "", 
  "", "", "", "", "", "", "", "", "", "", 823., "", "", "", 2153., "", "", 
  "", "", "", "", "", "", "", "", "", "", "", "", "", ""}, 
 {"OWID_CYN", "Asia", "Northern Cyprus", "2021-05-08", "", "", "", "", "", 
  "", "", "", "", "", "", "", "", "", "", "", "", "", "", "", "", "", "", "", 
  "", "", "", "", "", "", 121841., 71081., 50760., "", 823., 31.88, 18.6, 
  13.28, 2153., "", "", "", "", "", "", "", "", "", "", "", "", "", "", "", 
  ""}, {"OWID_CYN", "Asia", "Northern Cyprus", "2021-05-09", "", "", "", "", 
  "", "", "", "", "", "", "", "", "", "", "", "", "", "", "", "", "", "", "", 
  "", "", "", "", "", "", "", "", "", "", "", 760., "", "", "", 1988., "", 
  "", "", "", "", "", "", "", "", "", "", "", "", "", "", ""}, 
 {"OWID_CYN", "Asia", "Northern Cyprus", "2021-05-10", "", "", "", "", "", 
  "", "", "", "", "", "", "", "", "", "", "", "", "", "", "", "", "", "", "", 
  "", "", "", "", "", "", 122598., 71737., 50861., "", 696., 32.07, 18.77, 
  13.31, 1821., "", "", "", "", "", "", "", "", "", "", "", "", "", "", "", 
  ""}, {"OWID_CYN", "Asia", "Northern Cyprus", "2021-05-11", "", "", "", "", 
  "", "", "", "", "", "", "", "", "", "", "", "", "", "", "", "", "", "", "", 
  "", "", "", "", "", "", "", 123791., 72644., 51147., 1193., 749., 32.39, 
  19.01, 13.38, 1960., "", "", "", "", "", "", "", "", "", "", "", "", "", 
  "", "", ""}, {"OWID_CYN", "Asia", "Northern Cyprus", "2021-05-12", "", "", 
  "", "", "", "", "", "", "", "", "", "", "", "", "", "", "", "", "", "", "", 
  "", "", "", "", "", "", "", "", "", "", "", "", "", 643., "", "", "", 
  1682., "", "", "", "", "", "", "", "", "", "", "", "", "", "", "", ""}, 
 {"OWID_CYN", "Asia", "Northern Cyprus", "2021-05-13", "", "", "", "", "", 
  "", "", "", "", "", "", "", "", "", "", "", "", "", "", "", "", "", "", "", 
  "", "", "", "", "", "", "", "", "", "", 536., "", "", "", 1402., "", "", 
  "", "", "", "", "", "", "", "", "", "", "", "", "", ""}, 
 {"OWID_CYN", "Asia", "Northern Cyprus", "2021-05-14", "", "", "", "", "", 
  "", "", "", "", "", "", "", "", "", "", "", "", "", "", "", "", "", "", "", 
  "", "", "", "", "", "", 124024., 72783., 51241., "", 429., 32.45, 19.04, 
  13.41, 1122., "", "", "", "", "", "", "", "", "", "", "", "", "", "", "", 
  ""}, {"OWID_CYN", "Asia", "Northern Cyprus", "2021-05-15", "", "", "", "", 
  "", "", "", "", "", "", "", "", "", "", "", "", "", "", "", "", "", "", "", 
  "", "", "", "", "", "", "", "", "", "", "", 347., "", "", "", 908., "", "", 
  "", "", "", "", "", "", "", "", "", "", "", "", "", ""}, 
 {"OWID_CYN", "Asia", "Northern Cyprus", "2021-05-16", "", "", "", "", "", 
  "", "", "", "", "", "", "", "", "", "", "", "", "", "", "", "", "", "", "", 
  "", "", "", "", "", "", "", "", "", "", 327., "", "", "", 856., "", "", "", 
  "", "", "", "", "", "", "", "", "", "", "", "", ""}, 
 {"OWID_CYN", "Asia", "Northern Cyprus", "2021-05-17", "", "", "", "", "", 
  "", "", "", "", "", "", "", "", "", "", "", "", "", "", "", "", "", "", "", 
  "", "", "", "", "", "", 124752., 73365., 51387., "", 308., 32.64, 19.19, 
  13.44, 806., "", "", "", "", "", "", "", "", "", "", "", "", "", "", "", 
  ""}, {"OWID_CYN", "Asia", "Northern Cyprus", "2021-05-18", "", "", "", "", 
  "", "", "", "", "", "", "", "", "", "", "", "", "", "", "", "", "", "", "", 
  "", "", "", "", "", "", "", "", "", "", "", 173., "", "", "", 453., "", "", 
  "", "", "", "", "", "", "", "", "", "", "", "", "", ""}, 
 {"OWID_CYN", "Asia", "Northern Cyprus", "2021-05-19", "", "", "", "", "", 
  "", "", "", "", "", "", "", "", "", "", "", "", "", "", "", "", "", "", "", 
  "", "", "", "", "", "", 125248., 73814., 51434., "", 197., 32.77, 19.31, 
  13.46, 515., "", "", "", "", "", "", "", "", "", "", "", "", "", "", "", 
  ""}, {"OWID_CYN", "Asia", "Northern Cyprus", "2021-05-20", "", "", "", "", 
  "", "", "", "", "", "", "", "", "", "", "", "", "", "", "", "", "", "", "", 
  "", "", "", "", "", "", "", "", "", "", "", 254., "", "", "", 665., "", "", 
  "", "", "", "", "", "", "", "", "", "", "", "", "", ""}, 
 {"OWID_CYN", "Asia", "Northern Cyprus", "2021-05-21", "", "", "", "", "", 
  "", "", "", "", "", "", "", "", "", "", "", "", "", "", "", "", "", "", "", 
  "", "", "", "", "", "", "", "", "", "", 310., "", "", "", 811., "", "", "", 
  "", "", "", "", "", "", "", "", "", "", "", "", ""}, 
 {"OWID_CYN", "Asia", "Northern Cyprus", "2021-05-22", "", "", "", "", "", 
  "", "", "", "", "", "", "", "", "", "", "", "", "", "", "", "", "", "", "", 
  "", "", "", "", "", "", 126668., 74507., 52161., "", 343., 33.14, 19.49, 
  13.65, 897., "", "", "", "", "", "", "", "", "", "", "", "", "", "", "", 
  ""}, {"OWID_CYN", "Asia", "Northern Cyprus", "2021-05-23", "", "", "", "", 
  "", "", "", "", "", "", "", "", "", "", "", "", "", "", "", "", "", "", "", 
  "", "", "", "", "", "", "", "", "", "", "", 319., "", "", "", 835., "", "", 
  "", "", "", "", "", "", "", "", "", "", "", "", "", ""}, 
 {"OWID_CYN", "Asia", "Northern Cyprus", "2021-05-24", "", "", "", "", "", 
  "", "", "", "", "", "", "", "", "", "", "", "", "", "", "", "", "", "", "", 
  "", "", "", "", "", "", 126813., 74533., 52280., "", 294., 33.18, 19.5, 
  13.68, 769., "", "", "", "", "", "", "", "", "", "", "", "", "", "", "", 
  ""}, {"OWID_CYN", "Asia", "Northern Cyprus", "2021-05-25", "", "", "", "", 
  "", "", "", "", "", "", "", "", "", "", "", "", "", "", "", "", "", "", "", 
  "", "", "", "", "", "", "", 127608., 74703., 52905., 795., 373., 33.39, 
  19.54, 13.84, 976., "", "", "", "", "", "", "", "", "", "", "", "", "", "", 
  "", ""}, {"OWID_CYN", "Asia", "Northern Cyprus", "2021-05-26", "", "", "", 
  "", "", "", "", "", "", "", "", "", "", "", "", "", "", "", "", "", "", "", 
  "", "", "", "", "", "", "", "", "", "", "", "", 490., "", "", "", 1282., 
  "", "", "", "", "", "", "", "", "", "", "", "", "", "", "", ""}, 
 {"OWID_CYN", "Asia", "Northern Cyprus", "2021-05-27", "", "", "", "", "", 
  "", "", "", "", "", "", "", "", "", "", "", "", "", "", "", "", "", "", "", 
  "", "", "", "", "", "", 129743., 75463., 54280., "", 575., 33.94, 19.74, 
  14.2, 1504., "", "", "", "", "", "", "", "", "", "", "", "", "", "", "", 
  ""}, {"NOR", "Europe", "Norway", "2020-02-23", "", "", "", "", "", "", "", 
  "", "", "", "", "", "", "", "", "", "", 0., 0., 0., 0., "", "", "", "", "", 
  "", "", "", "", "", "", "", "", "", "", "", "", "", 11.11, 5.421242*^6, 
  14.462, 39.7, 16.821, 10.813, 64800.057, 0.2, 114.316, 5.31, 19.6, 20.7, 
  "", 3.6, 82.4, 0.957}, {"NOR", "Europe", "Norway", "2020-02-26", 1., 1., 
  "", "", "", "", 0.184, 0.184, "", "", "", "", "", "", "", "", "", "", "", 
  "", "", "", "", "", "", "", "", "", "", "", "", "", "", "", "", "", "", "", 
  "", 11.11, 5.421242*^6, 14.462, 39.7, 16.821, 10.813, 64800.057, 0.2, 
  114.316, 5.31, 19.6, 20.7, "", 3.6, 82.4, 0.957}, 
 {"NOR", "Europe", "Norway", "2020-02-27", 1., 0., "", "", "", "", 0.184, 0., 
  "", "", "", "", "", "", "", "", "", "", "", "", "", "", "", "", "", "", "", 
  "", "", "", "", "", "", "", "", "", "", "", "", 11.11, 5.421242*^6, 14.462, 
  39.7, 16.821, 10.813, 64800.057, 0.2, 114.316, 5.31, 19.6, 20.7, "", 3.6, 
  82.4, 0.957}, {"NOR", "Europe", "Norway", "2020-02-28", 6., 5., "", "", "", 
  "", 1.107, 0.922, "", "", "", "", "", "", "", "", "", "", "", "", "", "", 
  "", "", "", "", "", "", "", "", "", "", "", "", "", "", "", "", "", 11.11, 
  5.421242*^6, 14.462, 39.7, 16.821, 10.813, 64800.057, 0.2, 114.316, 5.31, 
  19.6, 20.7, "", 3.6, 82.4, 0.957}, {"NOR", "Europe", "Norway", 
  "2020-02-29", 15., 9., "", "", "", "", 2.767, 1.66, "", "", "", "", "", "", 
  "", "", "", "", "", "", "", "", "", "", "", "", "", "", "", "", "", "", "", 
  "", "", "", "", "", "", 11.11, 5.421242*^6, 14.462, 39.7, 16.821, 10.813, 
  64800.057, 0.2, 114.316, 5.31, 19.6, 20.7, "", 3.6, 82.4, 0.957}, 
 {"NOR", "Europe", "Norway", "2020-03-01", 19., 4., "", "", "", "", 3.505, 
  0.738, "", "", "", "", "", "", "", "", "", 0., 0., 0., 0., "", "", "", "", 
  "", "", "", "", "", "", "", "", "", "", "", "", "", "", 11.11, 5.421242*^6, 
  14.462, 39.7, 16.821, 10.813, 64800.057, 0.2, 114.316, 5.31, 19.6, 20.7, 
  "", 3.6, 82.4, 0.957}, {"NOR", "Europe", "Norway", "2020-03-02", 25., 6., 
  3.571, "", "", 0., 4.611, 1.107, 0.659, "", "", 0., "", "", "", "", "", "", 
  "", "", "", "", "", "", "", "", "", "", "", "", "", "", "", "", "", "", "", 
  "", "", 11.11, 5.421242*^6, 14.462, 39.7, 16.821, 10.813, 64800.057, 0.2, 
  114.316, 5.31, 19.6, 20.7, "", 3.6, 82.4, 0.957}, 
 {"NOR", "Europe", "Norway", "2020-03-03", 32., 7., 4.571, "", "", 0., 5.903, 
  1.291, 0.843, "", "", 0., "", "", "", "", "", "", "", "", "", "", "", "", 
  "", "", "", "", "", "", "", "", "", "", "", "", "", "", "", 11.11, 
  5.421242*^6, 14.462, 39.7, 16.821, 10.813, 64800.057, 0.2, 114.316, 5.31, 
  19.6, 20.7, "", 3.6, 82.4, 0.957}, {"NOR", "Europe", "Norway", 
  "2020-03-04", 56., 24., 7.857, "", "", 0., 10.33, 4.427, 1.449, "", "", 0., 
  "", "", "", "", "", "", "", "", "", "", "", "", "", "", "", "", "", "", "", 
  "", "", "", "", "", "", "", "", 11.11, 5.421242*^6, 14.462, 39.7, 16.821, 
  10.813, 64800.057, 0.2, 114.316, 5.31, 19.6, 20.7, "", 3.6, 82.4, 0.957}, 
 {"NOR", "Europe", "Norway", "2020-03-05", 87., 31., 12.286, "", "", 0., 
  16.048, 5.718, 2.266, "", "", 0., "", "", "", "", "", "", "", "", "", "", 
  "", "", "", "", "", "", "", "", "", "", "", "", "", "", "", "", "", 11.11, 
  5.421242*^6, 14.462, 39.7, 16.821, 10.813, 64800.057, 0.2, 114.316, 5.31, 
  19.6, 20.7, "", 3.6, 82.4, 0.957}, {"NOR", "Europe", "Norway", 
  "2020-03-06", 108., 21., 14.571, "", "", 0., 19.922, 3.874, 2.688, "", "", 
  0., "", "", "", "", "", "", "", "", "", "", "", "", "", "", "", "", "", "", 
  "", "", "", "", "", "", "", "", "", 11.11, 5.421242*^6, 14.462, 39.7, 
  16.821, 10.813, 64800.057, 0.2, 114.316, 5.31, 19.6, 20.7, "", 3.6, 82.4, 
  0.957}, {"NOR", "Europe", "Norway", "2020-03-07", 147., 39., 18.857, "", 
  "", 0., 27.116, 7.194, 3.478, "", "", 0., 2.92, "", "", "", "", "", "", "", 
  "", "", "", "", "", "", "", "", "", "", "", "", "", "", "", "", "", "", "", 
  11.11, 5.421242*^6, 14.462, 39.7, 16.821, 10.813, 64800.057, 0.2, 114.316, 
  5.31, 19.6, 20.7, "", 3.6, 82.4, 0.957}, {"NOR", "Europe", "Norway", 
  "2020-03-08", 176., 29., 22.429, "", "", 0., 32.465, 5.349, 4.137, "", "", 
  0., 2.92, "", "", 0., 0., 0., 0., 0.038, 0.007, "", "", "", "", "", "", "", 
  "", "", "", "", "", "", "", "", "", "", "", 11.11, 5.421242*^6, 14.462, 
  39.7, 16.821, 10.813, 64800.057, 0.2, 114.316, 5.31, 19.6, 20.7, "", 3.6, 
  82.4, 0.957}, {"NOR", "Europe", "Norway", "2020-03-09", 205., 29., 25.714, 
  "", "", 0., 37.814, 5.349, 4.743, "", "", 0., 2.97, "", "", 2., 0.369, "", 
  "", "", "", "", "", "", "", "", "", "", "", "", "", "", "", "", "", "", "", 
  "", "", 11.11, 5.421242*^6, 14.462, 39.7, 16.821, 10.813, 64800.057, 0.2, 
  114.316, 5.31, 19.6, 20.7, "", 3.6, 82.4, 0.957}, 
 {"NOR", "Europe", "Norway", "2020-03-10", 400., 195., 52.571, "", "", 0., 
  73.784, 35.97, 9.697, "", "", 0., 3.04, "", "", 8., 1.476, "", "", "", "", 
  "", "", "", "", "", "", "", "", "", "", "", "", "", "", "", "", "", "", 
  20.37, 5.421242*^6, 14.462, 39.7, 16.821, 10.813, 64800.057, 0.2, 114.316, 
  5.31, 19.6, 20.7, "", 3.6, 82.4, 0.957}, {"NOR", "Europe", "Norway", 
  "2020-03-11", 598., 198., 77.429, "", "", 0., 110.307, 36.523, 14.282, "", 
  "", 0., 2.9, "", "", 13., 2.398, "", "", "", "", "", "", "", "", "", "", 
  "", "", "", "", "", "", "", "", "", "", "", "", 25.93, 5.421242*^6, 14.462, 
  39.7, 16.821, 10.813, 64800.057, 0.2, 114.316, 5.31, 19.6, 20.7, "", 3.6, 
  82.4, 0.957}, {"NOR", "Europe", "Norway", "2020-03-12", 702., 104., 87.857, 
  "", "", 0., 129.491, 19.184, 16.206, "", "", 0., 2.67, "", "", 23., 4.243, 
  "", "", "", "", "", "", "", "", "", "", "", "", "", "", "", "", "", "", "", 
  "", "", "", 40.74, 5.421242*^6, 14.462, 39.7, 16.821, 10.813, 64800.057, 
  0.2, 114.316, 5.31, 19.6, 20.7, "", 3.6, 82.4, 0.957}, 
 {"NOR", "Europe", "Norway", "2020-03-13", 996., 294., 126.857, "", "", 0., 
  183.722, 54.231, 23.4, "", "", 0., 2.48, "", "", 27., 4.98, "", "", "", "", 
  "", "", "", "", "", "", "", "", "", "", "", "", "", "", "", "", "", "", 
  40.74, 5.421242*^6, 14.462, 39.7, 16.821, 10.813, 64800.057, 0.2, 114.316, 
  5.31, 19.6, 20.7, "", 3.6, 82.4, 0.957}, {"NOR", "Europe", "Norway", 
  "2020-03-14", 1090., 94., 134.714, 3., 3., 0.429, 201.061, 17.339, 24.849, 
  0.553, 0.553, 0.079, 2.25, "", "", 35., 6.456, "", "", "", "", "", "", "", 
  "", "", "", "", "", "", "", "", "", "", "", "", "", "", "", 46.3, 
  5.421242*^6, 14.462, 39.7, 16.821, 10.813, 64800.057, 0.2, 114.316, 5.31, 
  19.6, 20.7, "", 3.6, 82.4, 0.957}, {"NOR", "Europe", "Norway", 
  "2020-03-15", 1221., 131., 149.286, 3., 0., 0.429, 225.225, 24.164, 27.537, 
  0.553, 0., 0.079, 2.06, "", "", 41., 7.563, 0.207, 0.038, 0.941, 0.174, "", 
  "", "", "", "", "", "", "", "", "", "", "", "", "", "", "", "", "", 51.85, 
  5.421242*^6, 14.462, 39.7, 16.821, 10.813, 64800.057, 0.2, 114.316, 5.31, 
  19.6, 20.7, "", 3.6, 82.4, 0.957}, {"NOR", "Europe", "Norway", 
  "2020-03-16", 1333., 112., 161.143, 3., 0., 0.429, 245.885, 20.659, 29.724, 
  0.553, 0., 0.079, 1.89, "", "", 50., 9.223, "", "", "", "", "", "", "", "", 
  "", "", "", "", "", "", "", "", "", "", "", "", "", "", 60.19, 5.421242*^6, 
  14.462, 39.7, 16.821, 10.813, 64800.057, 0.2, 114.316, 5.31, 19.6, 20.7, 
  "", 3.6, 82.4, 0.957}, {"NOR", "Europe", "Norway", "2020-03-17", 1463., 
  130., 151.857, 3., 0., 0.429, 269.864, 23.98, 28.012, 0.553, 0., 0.079, 
  1.74, "", "", 68., 12.543, "", "", "", "", "", "", "", "", "", "", "", "", 
  "", "", "", "", "", "", "", "", "", "", 60.19, 5.421242*^6, 14.462, 39.7, 
  16.821, 10.813, 64800.057, 0.2, 114.316, 5.31, 19.6, 20.7, "", 3.6, 82.4, 
  0.957}, {"NOR", "Europe", "Norway", "2020-03-18", 1550., 87., 136., 6., 3., 
  0.857, 285.912, 16.048, 25.087, 1.107, 0.553, 0.158, 1.67, "", "", 82., 
  15.126, "", "", "", "", "", "", "", "", "", "", "", "", "", "", "", "", "", 
  "", "", "", "", "", 60.19, 5.421242*^6, 14.462, 39.7, 16.821, 10.813, 
  64800.057, 0.2, 114.316, 5.31, 19.6, 20.7, "", 3.6, 82.4, 0.957}, 
 {"NOR", "Europe", "Norway", "2020-03-19", 1746., 196., 149.143, 7., 1., 1., 
  322.066, 36.154, 27.511, 1.291, 0.184, 0.184, 1.65, "", "", 102., 18.815, 
  "", "", "", "", "", "", "", "", "", "", "", "", "", "", "", "", "", "", "", 
  "", "", "", 62.96, 5.421242*^6, 14.462, 39.7, 16.821, 10.813, 64800.057, 
  0.2, 114.316, 5.31, 19.6, 20.7, "", 3.6, 82.4, 0.957}, 
 {"NOR", "Europe", "Norway", "2020-03-20", 1914., 168., 131.143, 7., 0., 1., 
  353.056, 30.989, 24.191, 1.291, 0., 0.184, 1.62, "", "", 130., 23.98, "", 
  "", "", "", "", "", "", "", "", "", "", "", "", "", "", "", "", "", "", "", 
  "", "", 62.96, 5.421242*^6, 14.462, 39.7, 16.821, 10.813, 64800.057, 0.2, 
  114.316, 5.31, 19.6, 20.7, "", 3.6, 82.4, 0.957}, 
 {"NOR", "Europe", "Norway", "2020-03-21", 2118., 204., 146.857, 7., 0., 
  0.571, 390.685, 37.63, 27.089, 1.291, 0., 0.105, 1.61, "", "", 148., 27.3, 
  "", "", "", "", "", "", "", "", "", "", "", "", "", "", "", "", "", "", "", 
  "", "", "", 62.96, 5.421242*^6, 14.462, 39.7, 16.821, 10.813, 64800.057, 
  0.2, 114.316, 5.31, 19.6, 20.7, "", 3.6, 82.4, 0.957}, 
 {"NOR", "Europe", "Norway", "2020-03-22", 2385., 267., 166.286, 7., 0., 
  0.571, 439.936, 49.251, 30.673, 1.291, 0., 0.105, 1.59, "", "", 169., 
  31.174, 0.828, 0.153, 3.538, 0.653, "", "", "", "", "", "", "", "", "", "", 
  "", "", "", "", "", "", "", "", 62.96, 5.421242*^6, 14.462, 39.7, 16.821, 
  10.813, 64800.057, 0.2, 114.316, 5.31, 19.6, 20.7, "", 3.6, 82.4, 0.957}, 
 {"NOR", "Europe", "Norway", "2020-03-23", 2621., 236., 184., 10., 3., 1., 
  483.469, 43.532, 33.941, 1.845, 0.553, 0.184, 1.53, "", "", 193., 35.601, 
  "", "", "", "", "", "", "", "", "", "", "", "", "", "", "", "", "", "", "", 
  "", "", "", 62.96, 5.421242*^6, 14.462, 39.7, 16.821, 10.813, 64800.057, 
  0.2, 114.316, 5.31, 19.6, 20.7, "", 3.6, 82.4, 0.957}, 
 {"NOR", "Europe", "Norway", "2020-03-24", 2863., 242., 200., 12., 2., 1.286, 
  528.108, 44.639, 36.892, 2.214, 0.369, 0.237, 1.45, "", "", 212., 39.105, 
  "", "", "", "", "", "", "", "", "", "", "", "", "", "", "", "", "", "", "", 
  "", "", "", 79.63, 5.421242*^6, 14.462, 39.7, 16.821, 10.813, 64800.057, 
  0.2, 114.316, 5.31, 19.6, 20.7, "", 3.6, 82.4, 0.957}, 
 {"NOR", "Europe", "Norway", "2020-03-25", 3084., 221., 219.143, 14., 2., 
  1.143, 568.873, 40.766, 40.423, 2.582, 0.369, 0.211, 1.41, "", "", 237., 
  43.717, "", "", "", "", "", "", "", "", "", "", "", "", "", "", "", "", "", 
  "", "", "", "", "", 79.63, 5.421242*^6, 14.462, 39.7, 16.821, 10.813, 
  64800.057, 0.2, 114.316, 5.31, 19.6, 20.7, "", 3.6, 82.4, 0.957}, 
 {"NOR", "Europe", "Norway", "2020-03-26", 3369., 285., 231.857, 14., 0., 1., 
  621.444, 52.571, 42.768, 2.582, 0., 0.184, 1.38, "", "", 266., 49.066, "", 
  "", "", "", "", "", "", "", "", "", "", "", "", "", "", "", "", "", "", "", 
  "", "", 79.63, 5.421242*^6, 14.462, 39.7, 16.821, 10.813, 64800.057, 0.2, 
  114.316, 5.31, 19.6, 20.7, "", 3.6, 82.4, 0.957}, 
 {"NOR", "Europe", "Norway", "2020-03-27", 3755., 386., 263., 19., 5., 1.714, 
  692.646, 71.201, 48.513, 3.505, 0.922, 0.316, 1.34, "", "", 303., 55.891, 
  "", "", "", "", "", "", "", "", "", "", "", "", "", "", "", "", "", "", "", 
  "", "", "", 79.63, 5.421242*^6, 14.462, 39.7, 16.821, 10.813, 64800.057, 
  0.2, 114.316, 5.31, 19.6, 20.7, "", 3.6, 82.4, 0.957}, 
 {"NOR", "Europe", "Norway", "2020-03-28", 4015., 260., 271., 23., 4., 2.286, 
  740.605, 47.959, 49.989, 4.243, 0.738, 0.422, 1.28, "", "", 291., 53.678, 
  "", "", "", "", "", "", "", "", "", "", "", "", "", "", "", "", "", "", "", 
  "", "", "", 79.63, 5.421242*^6, 14.462, 39.7, 16.821, 10.813, 64800.057, 
  0.2, 114.316, 5.31, 19.6, 20.7, "", 3.6, 82.4, 0.957}, 
 {"NOR", "Europe", "Norway", "2020-03-29", 4284., 269., 271.286, 25., 2., 
  2.571, 790.225, 49.62, 50.041, 4.611, 0.369, 0.474, 1.21, "", "", 317., 
  58.474, 1.449, 0.267, 5.419, 1., "", "", "", "", "", "", "", "", "", "", 
  "", "", "", "", "", "", "", "", 79.63, 5.421242*^6, 14.462, 39.7, 16.821, 
  10.813, 64800.057, 0.2, 114.316, 5.31, 19.6, 20.7, "", 3.6, 82.4, 0.957}, 
 {"NOR", "Europe", "Norway", "2020-03-30", 4445., 161., 260.571, 32., 7., 
  3.143, 819.923, 29.698, 48.065, 5.903, 1.291, 0.58, 1.13, "", "", 321., 
  59.212, "", "", "", "", "", "", "", "", "", "", "", "", "", "", "", "", "", 
  "", "", "", "", "", 79.63, 5.421242*^6, 14.462, 39.7, 16.821, 10.813, 
  64800.057, 0.2, 114.316, 5.31, 19.6, 20.7, "", 3.6, 82.4, 0.957}, 
 {"NOR", "Europe", "Norway", "2020-03-31", 4641., 196., 254., 39., 7., 3.857, 
  856.077, 36.154, 46.853, 7.194, 1.291, 0.711, 1.06, "", "", 317., 58.474, 
  "", "", "", "", "", "", "", "", "", "", "", "", "", "", "", "", "", "", "", 
  "", "", "", 79.63, 5.421242*^6, 14.462, 39.7, 16.821, 10.813, 64800.057, 
  0.2, 114.316, 5.31, 19.6, 20.7, "", 3.6, 82.4, 0.957}, 
 {"NOR", "Europe", "Norway", "2020-04-01", 4863., 222., 254.143, 44., 5., 
  4.286, 897.027, 40.95, 46.879, 8.116, 0.922, 0.791, 1.02, "", "", 325., 
  59.949, "", "", "", "", 3937., 3937., 0.726, 0.726, "", "", "", "", 
  "people tested", "", "", "", "", "", "", "", "", "", 79.63, 5.421242*^6, 
  14.462, 39.7, 16.821, 10.813, 64800.057, 0.2, 114.316, 5.31, 19.6, 20.7, 
  "", 3.6, 82.4, 0.957}, {"NOR", "Europe", "Norway", "2020-04-02", 5147., 
  284., 254., 50., 6., 5.143, 949.413, 52.387, 46.853, 9.223, 1.107, 0.949, 
  0.99, "", "", 318., 58.658, "", "", "", "", 3560., 7497., 1.383, 0.657, "", 
  "", "", "", "people tested", "", "", "", "", "", "", "", "", "", 79.63, 
  5.421242*^6, 14.462, 39.7, 16.821, 10.813, 64800.057, 0.2, 114.316, 5.31, 
  19.6, 20.7, "", 3.6, 82.4, 0.957}, {"NOR", "Europe", "Norway", 
  "2020-04-03", 5370., 223., 230.714, 59., 9., 5.714, 990.548, 41.134, 
  42.557, 10.883, 1.66, 1.054, 0.95, "", "", 318., 58.658, "", "", "", "", 
  3556., 11053., 2.039, 0.656, "", "", "", "", "people tested", "", "", "", 
  "", "", "", "", "", "", 79.63, 5.421242*^6, 14.462, 39.7, 16.821, 10.813, 
  64800.057, 0.2, 114.316, 5.31, 19.6, 20.7, "", 3.6, 82.4, 0.957}, 
 {"NOR", "Europe", "Norway", "2020-04-04", 5550., 180., 219.286, 62., 3., 
  5.571, 1023.751, 33.203, 40.449, 11.436, 0.553, 1.028, 0.91, "", "", 306., 
  56.445, "", "", "", "", 1386., 12439., 2.294, 0.256, "", "", "", "", 
  "people tested", "", "", "", "", "", "", "", "", "", 79.63, 5.421242*^6, 
  14.462, 39.7, 16.821, 10.813, 64800.057, 0.2, 114.316, 5.31, 19.6, 20.7, 
  "", 3.6, 82.4, 0.957}, {"NOR", "Europe", "Norway", "2020-04-05", 5687., 
  137., 200.429, 71., 9., 6.571, 1049.022, 25.271, 36.971, 13.097, 1.66, 
  1.212, 0.87, "", "", 310., 57.182, 0.696, 0.128, 3.707, 0.684, 1118., 
  13557., 2.501, 0.206, "", "", "", "", "people tested", "", "", "", "", "", 
  "", "", "", "", 79.63, 5.421242*^6, 14.462, 39.7, 16.821, 10.813, 
  64800.057, 0.2, 114.316, 5.31, 19.6, 20.7, "", 3.6, 82.4, 0.957}, 
 {"NOR", "Europe", "Norway", "2020-04-06", 5865., 178., 202.857, 76., 5., 
  6.286, 1081.855, 32.834, 37.419, 14.019, 0.922, 1.159, 0.82, "", "", 314., 
  57.92, "", "", "", "", 3531., 17088., 3.152, 0.651, "", "", "", "", 
  "people tested", "", "", "", "", "", "", "", "", "", 79.63, 5.421242*^6, 
  14.462, 39.7, 16.821, 10.813, 64800.057, 0.2, 114.316, 5.31, 19.6, 20.7, 
  "", 3.6, 82.4, 0.957}, {"NOR", "Europe", "Norway", "2020-04-07", 6086., 
  221., 206.429, 89., 13., 7.143, 1122.621, 40.766, 38.078, 16.417, 2.398, 
  1.318, 0.77, "", "", 277., 51.095, "", "", "", "", 2969., 20057., 3.7, 
  0.548, "", "", "", "", "people tested", "", "", "", "", "", "", "", "", "", 
  79.63, 5.421242*^6, 14.462, 39.7, 16.821, 10.813, 64800.057, 0.2, 114.316, 
  5.31, 19.6, 20.7, "", 3.6, 82.4, 0.957}, {"NOR", "Europe", "Norway", 
  "2020-04-08", 6086., 0., 174.714, 101., 12., 8.143, 1122.621, 0., 32.228, 
  18.63, 2.214, 1.502, 0.71, "", "", 250., 46.115, "", "", "", "", 2276., 
  22333., 4.12, 0.42, 2628., 0.485, 0.066, 15., "people tested", "", "", "", 
  "", "", "", "", "", "", 79.63, 5.421242*^6, 14.462, 39.7, 16.821, 10.813, 
  64800.057, 0.2, 114.316, 5.31, 19.6, 20.7, "", 3.6, 82.4, 0.957}, 
 {"NOR", "Europe", "Norway", "2020-04-09", 6211., 125., 152., 108., 7., 
  8.286, 1145.678, 23.057, 28.038, 19.922, 1.291, 1.528, 0.7, "", "", 252., 
  46.484, "", "", "", "", 1330., 23663., 4.365, 0.245, 2309., 0.426, 0.066, 
  15.2, "people tested", "", "", "", "", "", "", "", "", "", 79.63, 
  5.421242*^6, 14.462, 39.7, 16.821, 10.813, 64800.057, 0.2, 114.316, 5.31, 
  19.6, 20.7, "", 3.6, 82.4, 0.957}, {"NOR", "Europe", "Norway", 
  "2020-04-10", 6314., 103., 134.857, 113., 5., 7.714, 1164.678, 18.999, 
  24.876, 20.844, 0.922, 1.423, 0.7, "", "", 234., 43.164, "", "", "", "", 
  1355., 25018., 4.615, 0.25, 1995., 0.368, 0.068, 14.8, "people tested", "", 
  "", "", "", "", "", "", "", "", 79.63, 5.421242*^6, 14.462, 39.7, 16.821, 
  10.813, 64800.057, 0.2, 114.316, 5.31, 19.6, 20.7, "", 3.6, 82.4, 0.957}, 
 {"NOR", "Europe", "Norway", "2020-04-11", 6409., 95., 122.714, 119., 6., 
  8.143, 1182.201, 17.524, 22.636, 21.951, 1.107, 1.502, 0.7, "", "", 214., 
  39.474, "", "", "", "", 1422., 26440., 4.877, 0.262, 2000., 0.369, 0.061, 
  16.3, "people tested", "", "", "", "", "", "", "", "", "", 79.63, 
  5.421242*^6, 14.462, 39.7, 16.821, 10.813, 64800.057, 0.2, 114.316, 5.31, 
  19.6, 20.7, "", 3.6, 82.4, 0.957}, {"NOR", "Europe", "Norway", 
  "2020-04-12", 6525., 116., 119.714, 128., 9., 8.143, 1203.599, 21.397, 
  22.082, 23.611, 1.66, 1.502, 0.7, "", "", 214., 39.474, 0.226, 0.042, 
  1.712, 0.316, 1245., 27685., 5.107, 0.23, 2018., 0.372, 0.059, 16.9, 
  "people tested", "", "", "", "", "", "", "", "", "", 79.63, 5.421242*^6, 
  14.462, 39.7, 16.821, 10.813, 64800.057, 0.2, 114.316, 5.31, 19.6, 20.7, 
  "", 3.6, 82.4, 0.957}, {"NOR", "Europe", "Norway", "2020-04-13", 6603., 
  78., 105.429, 134., 6., 8.286, 1217.987, 14.388, 19.447, 24.718, 1.107, 
  1.528, 0.69, "", "", 204., 37.63, "", "", "", "", 1318., 29003., 5.35, 
  0.243, 1702., 0.314, 0.062, 16.1, "people tested", "", "", "", "", "", "", 
  "", "", "", 79.63, 5.421242*^6, 14.462, 39.7, 16.821, 10.813, 64800.057, 
  0.2, 114.316, 5.31, 19.6, 20.7, "", 3.6, 82.4, 0.957}, 
 {"NOR", "Europe", "Norway", "2020-04-14", 6623., 20., 76.714, 139., 5., 
  7.143, 1221.676, 3.689, 14.151, 25.64, 0.922, 1.318, 0.67, "", "", 201., 
  37.076, "", "", "", "", 3369., 32372., 5.971, 0.621, 1759., 0.324, 0.044, 
  22.9, "people tested", "", "", "", "", "", "", "", "", "", 79.63, 
  5.421242*^6, 14.462, 39.7, 16.821, 10.813, 64800.057, 0.2, 114.316, 5.31, 
  19.6, 20.7, "", 3.6, 82.4, 0.957}, {"NOR", "Europe", "Norway", 
  "2020-04-15", 6740., 117., 93.429, 150., 11., 7., 1243.258, 21.582, 17.234, 
  27.669, 2.029, 1.291, 0.69, "", "", 190., 35.047, "", "", "", "", 3428., 
  35800., 6.604, 0.632, 1924., 0.355, 0.049, 20.6, "people tested", "", "", 
  "", "", "", "", "", "", "", 79.63, 5.421242*^6, 14.462, 39.7, 16.821, 
  10.813, 64800.057, 0.2, 114.316, 5.31, 19.6, 20.7, "", 3.6, 82.4, 0.957}, 
 {"NOR", "Europe", "Norway", "2020-04-16", 6896., 156., 97.857, 152., 2., 
  6.286, 1272.033, 28.776, 18.051, 28.038, 0.369, 1.159, 0.71, "", "", 175., 
  32.28, "", "", "", "", 3110., 38910., 7.177, 0.574, 2178., 0.402, 0.045, 
  22.3, "people tested", "", "", "", "", "", "", "", "", "", 79.63, 
  5.421242*^6, 14.462, 39.7, 16.821, 10.813, 64800.057, 0.2, 114.316, 5.31, 
  19.6, 20.7, "", 3.6, 82.4, 0.957}, {"NOR", "Europe", "Norway", 
  "2020-04-17", 6937., 41., 89., 161., 9., 6.857, 1279.596, 7.563, 16.417, 
  29.698, 1.66, 1.265, 0.7, "", "", 165., 30.436, "", "", "", "", 3131., 
  42041., 7.755, 0.578, 2432., 0.449, 0.037, 27.3, "people tested", "", "", 
  "", "", "", "", "", "", "", 79.63, 5.421242*^6, 14.462, 39.7, 16.821, 
  10.813, 64800.057, 0.2, 114.316, 5.31, 19.6, 20.7, "", 3.6, 82.4, 0.957}, 
 {"NOR", "Europe", "Norway", "2020-04-18", 7036., 99., 89.571, 164., 3., 
  6.429, 1297.858, 18.261, 16.522, 30.251, 0.553, 1.186, 0.72, "", "", 148., 
  27.3, "", "", "", "", 1176., 43217., 7.972, 0.217, 2397., 0.442, 0.037, 
  26.8, "people tested", "", "", "", "", "", "", "", "", "", 79.63, 
  5.421242*^6, 14.462, 39.7, 16.821, 10.813, 64800.057, 0.2, 114.316, 5.31, 
  19.6, 20.7, "", 3.6, 82.4, 0.957}, {"NOR", "Europe", "Norway", 
  "2020-04-19", 7078., 42., 79., 165., 1., 5.286, 1305.605, 7.747, 14.572, 
  30.436, 0.184, 0.975, 0.72, "", "", 153., 28.222, 0.282, 0.052, 1.242, 
  0.229, 1143., 44360., 8.183, 0.211, 2382., 0.439, 0.033, 30.2, 
  "people tested", "", "", "", "", "", "", "", "", "", 79.63, 5.421242*^6, 
  14.462, 39.7, 16.821, 10.813, 64800.057, 0.2, 114.316, 5.31, 19.6, 20.7, 
  "", 3.6, 82.4, 0.957}, {"NOR", "Europe", "Norway", "2020-04-20", 7156., 
  78., 79., 181., 16., 6.714, 1319.993, 14.388, 14.572, 33.387, 2.951, 1.239, 
  0.72, "", "", 160., 29.514, "", "", "", "", 3777., 48137., 8.879, 0.697, 
  2733., 0.504, 0.029, 34.6, "people tested", "", "", "", "", "", "", "", "", 
  "", 74.07, 5.421242*^6, 14.462, 39.7, 16.821, 10.813, 64800.057, 0.2, 
  114.316, 5.31, 19.6, 20.7, "", 3.6, 82.4, 0.957}, 
 {"NOR", "Europe", "Norway", "2020-04-21", 7191., 35., 81.143, 182., 1., 
  6.143, 1326.449, 6.456, 14.968, 33.572, 0.184, 1.133, 0.71, "", "", 144., 
  26.562, "", "", "", "", 3581., 51718., 9.54, 0.661, 2764., 0.51, 0.029, 
  34.1, "people tested", "", "", "", "", "", "", "", "", "", 71.3, 
  5.421242*^6, 14.462, 39.7, 16.821, 10.813, 64800.057, 0.2, 114.316, 5.31, 
  19.6, 20.7, "", 3.6, 82.4, 0.957}, {"NOR", "Europe", "Norway", 
  "2020-04-22", 7338., 147., 85.429, 187., 5., 5.286, 1353.564, 27.116, 
  15.758, 34.494, 0.922, 0.975, 0.73, "", "", 129., 23.795, "", "", "", "", 
  3346., 55064., 10.157, 0.617, 2752., 0.508, 0.031, 32.2, "people tested", 
  "", "", "", "", "", "", "", "", "", 71.3, 5.421242*^6, 14.462, 39.7, 
  16.821, 10.813, 64800.057, 0.2, 114.316, 5.31, 19.6, 20.7, "", 3.6, 82.4, 
  0.957}, {"NOR", "Europe", "Norway", "2020-04-23", 7401., 63., 72.143, 194., 
  7., 6., 1365.185, 11.621, 13.307, 35.785, 1.291, 1.107, 0.71, "", "", 123., 
  22.689, "", "", "", "", 2976., 58040., 10.706, 0.549, 2733., 0.504, 0.026, 
  37.9, "people tested", "", "", "", "", "", "", "", "", "", 71.3, 
  5.421242*^6, 14.462, 39.7, 16.821, 10.813, 64800.057, 0.2, 114.316, 5.31, 
  19.6, 20.7, "", 3.6, 82.4, 0.957}, {"NOR", "Europe", "Norway", 
  "2020-04-24", 7463., 62., 75.143, 199., 5., 5.429, 1376.622, 11.436, 
  13.861, 36.707, 0.922, 1.001, 0.7, "", "", 120., 22.135, "", "", "", "", 
  3281., 61321., 11.311, 0.605, 2754., 0.508, 0.027, 36.7, "people tested", 
  "", "", "", "", "", "", "", "", "", 71.3, 5.421242*^6, 14.462, 39.7, 
  16.821, 10.813, 64800.057, 0.2, 114.316, 5.31, 19.6, 20.7, "", 3.6, 82.4, 
  0.957}, {"NOR", "Europe", "Norway", "2020-04-25", 7499., 36., 66.143, 201., 
  2., 5.286, 1383.262, 6.641, 12.201, 37.076, 0.369, 0.975, 0.7, "", "", 
  114., 21.028, "", "", "", "", 1132., 62453., 11.52, 0.209, 2748., 0.507, 
  0.024, 41.5, "people tested", "", "", "", "", "", "", "", "", "", 71.3, 
  5.421242*^6, 14.462, 39.7, 16.821, 10.813, 64800.057, 0.2, 114.316, 5.31, 
  19.6, 20.7, "", 3.6, 82.4, 0.957}, {"NOR", "Europe", "Norway", 
  "2020-04-26", 7527., 28., 64.143, 201., 0., 5.143, 1388.427, 5.165, 11.832, 
  37.076, 0., 0.949, 0.7, "", "", 122., 22.504, 0.245, 0.045, 0.753, 0.139, 
  973., 63426., 11.7, 0.179, 2724., 0.502, 0.024, 42.5, "people tested", "", 
  "", "", "", "", "", "", "", "", 71.3, 5.421242*^6, 14.462, 39.7, 16.821, 
  10.813, 64800.057, 0.2, 114.316, 5.31, 19.6, 20.7, "", 3.6, 82.4, 0.957}, 
 {"NOR", "Europe", "Norway", "2020-04-27", 7599., 72., 63.286, 205., 4., 
  3.429, 1401.708, 13.281, 11.674, 37.814, 0.738, 0.632, 0.7, "", "", 125., 
  23.057, "", "", "", "", 4104., 67530., 12.457, 0.757, 2770., 0.511, 0.023, 
  43.8, "people tested", "", "", "", "", "", "", "", "", "", 67.59, 
  5.421242*^6, 14.462, 39.7, 16.821, 10.813, 64800.057, 0.2, 114.316, 5.31, 
  19.6, 20.7, "", 3.6, 82.4, 0.957}, {"NOR", "Europe", "Norway", 
  "2020-04-28", 7660., 61., 67., 206., 1., 3.429, 1412.96, 11.252, 12.359, 
  37.999, 0.184, 0.632, 0.69, "", "", 119., 21.951, "", "", "", "", 4113., 
  71643., 13.215, 0.759, 2846., 0.525, 0.024, 42.5, "people tested", "", "", 
  "", "", "", "", "", "", "", 67.59, 5.421242*^6, 14.462, 39.7, 16.821, 
  10.813, 64800.057, 0.2, 114.316, 5.31, 19.6, 20.7, "", 3.6, 82.4, 0.957}, 
 {"NOR", "Europe", "Norway", "2020-04-29", 7710., 50., 53.143, 207., 1., 
  2.857, 1422.183, 9.223, 9.803, 38.183, 0.184, 0.527, 0.67, "", "", 114., 
  21.028, "", "", "", "", 3955., 75598., 13.945, 0.73, 2933., 0.541, 0.018, 
  55.2, "people tested", "", "", "", "", "", "", "", "", "", 67.59, 
  5.421242*^6, 14.462, 39.7, 16.821, 10.813, 64800.057, 0.2, 114.316, 5.31, 
  19.6, 20.7, "", 3.6, 82.4, 0.957}, {"NOR", "Europe", "Norway", 
  "2020-04-30", 7738., 28., 48.143, 210., 3., 2.286, 1427.348, 5.165, 8.88, 
  38.737, 0.553, 0.422, 0.67, "", "", 98., 18.077, "", "", "", "", 4439., 
  80037., 14.764, 0.819, 3142., 0.58, 0.015, 65.3, "people tested", "", "", 
  "", "", "", "", "", "", "", 67.59, 5.421242*^6, 14.462, 39.7, 16.821, 
  10.813, 64800.057, 0.2, 114.316, 5.31, 19.6, 20.7, "", 3.6, 82.4, 0.957}, 
 {"NOR", "Europe", "Norway", "2020-05-01", 7783., 45., 45.714, 210., 0., 
  1.571, 1435.649, 8.301, 8.432, 38.737, 0., 0.29, 0.68, "", "", 82., 15.126, 
  "", "", "", "", 1512., 81549., 15.042, 0.279, 2890., 0.533, 0.016, 63.2, 
  "people tested", "", "", "", "", "", "", "", "", "", 67.59, 5.421242*^6, 
  14.462, 39.7, 16.821, 10.813, 64800.057, 0.2, 114.316, 5.31, 19.6, 20.7, 
  "", 3.6, 82.4, 0.957}, {"NOR", "Europe", "Norway", "2020-05-02", 7809., 
  26., 44.286, 211., 1., 1.429, 1440.445, 4.796, 8.169, 38.921, 0.184, 0.264, 
  0.7, "", "", 81., 14.941, "", "", "", "", 1555., 83104., 15.329, 0.287, 
  2950., 0.544, 0.015, 66.6, "people tested", "", "", "", "", "", "", "", "", 
  "", 67.59, 5.421242*^6, 14.462, 39.7, 16.821, 10.813, 64800.057, 0.2, 
  114.316, 5.31, 19.6, 20.7, "", 3.6, 82.4, 0.957}, 
 {"NOR", "Europe", "Norway", "2020-05-03", 7847., 38., 45.714, 211., 0., 
  1.429, 1447.454, 7.009, 8.432, 38.921, 0., 0.264, 0.72, "", "", 80., 
  14.757, 0.056, 0.01, 0.301, 0.056, 1260., 84364., 15.562, 0.232, 2991., 
  0.552, 0.015, 65.4, "people tested", "", "", "", "", "", "", "", "", "", 
  67.59, 5.421242*^6, 14.462, 39.7, 16.821, 10.813, 64800.057, 0.2, 114.316, 
  5.31, 19.6, 20.7, "", 3.6, 82.4, 0.957}, {"NOR", "Europe", "Norway", 
  "2020-05-04", 7904., 57., 43.571, 214., 3., 1.286, 1457.968, 10.514, 8.037, 
  39.474, 0.553, 0.237, 0.73, "", "", 82., 15.126, "", "", "", "", 4729., 
  89093., 16.434, 0.872, 3080., 0.568, 0.014, 70.7, "people tested", "", "", 
  "", "", "", "", "", "", "", 67.59, 5.421242*^6, 14.462, 39.7, 16.821, 
  10.813, 64800.057, 0.2, 114.316, 5.31, 19.6, 20.7, "", 3.6, 82.4, 0.957}, 
 {"NOR", "Europe", "Norway", "2020-05-05", 7955., 51., 42.143, 215., 1., 
  1.286, 1467.376, 9.407, 7.774, 39.659, 0.184, 0.237, 0.72, "", "", 71., 
  13.097, "", "", "", "", 4316., 93409., 17.23, 0.796, 3109., 0.573, 0.014, 
  73.8, "people tested", "", "", "", "", "", "", "", "", "", 67.59, 
  5.421242*^6, 14.462, 39.7, 16.821, 10.813, 64800.057, 0.2, 114.316, 5.31, 
  19.6, 20.7, "", 3.6, 82.4, 0.957}, {"NOR", "Europe", "Norway", 
  "2020-05-06", 7996., 41., 40.857, 216., 1., 1.286, 1474.939, 7.563, 7.536, 
  39.843, 0.184, 0.237, 0.69, "", "", 62., 11.436, "", "", "", "", 4284., 
  97693., 18.02, 0.79, 3156., 0.582, 0.013, 77.2, "people tested", "", "", 
  "", "", "", "", "", "", "", 67.59, 5.421242*^6, 14.462, 39.7, 16.821, 
  10.813, 64800.057, 0.2, 114.316, 5.31, 19.6, 20.7, "", 3.6, 82.4, 0.957}, 
 {"NOR", "Europe", "Norway", "2020-05-07", 8034., 38., 42.286, 217., 1., 1., 
  1481.948, 7.009, 7.8, 40.028, 0.184, 0.184, 0.68, "", "", 63., 11.621, "", 
  "", "", "", 3758., 101451., 18.714, 0.693, 3059., 0.564, 0.014, 72.3, 
  "people tested", "", "", "", "", "", "", "", "", "", 67.59, 5.421242*^6, 
  14.462, 39.7, 16.821, 10.813, 64800.057, 0.2, 114.316, 5.31, 19.6, 20.7, 
  "", 3.6, 82.4, 0.957}, {"NOR", "Europe", "Norway", "2020-05-08", 8070., 
  36., 41., 218., 1., 1.143, 1488.589, 6.641, 7.563, 40.212, 0.184, 0.211, 
  0.67, "", "", 61., 11.252, "", "", "", "", 3806., 105257., 19.416, 0.702, 
  3387., 0.625, 0.012, 82.6, "people tested", "", "", "", "", "", "", "", "", 
  "", 67.59, 5.421242*^6, 14.462, 39.7, 16.821, 10.813, 64800.057, 0.2, 
  114.316, 5.31, 19.6, 20.7, "", 3.6, 82.4, 0.957}, 
 {"NOR", "Europe", "Norway", "2020-05-09", 8099., 29., 41.429, 219., 1., 
  1.143, 1493.938, 5.349, 7.642, 40.397, 0.184, 0.211, 0.65, "", "", 59., 
  10.883, "", "", "", "", 1305., 106562., 19.656, 0.241, 3351., 0.618, 0.012, 
  80.9, "people tested", "", "", "", "", "", "", "", "", "", 67.59, 
  5.421242*^6, 14.462, 39.7, 16.821, 10.813, 64800.057, 0.2, 114.316, 5.31, 
  19.6, 20.7, "", 3.6, 82.4, 0.957}, {"NOR", "Europe", "Norway", 
  "2020-05-10", 8105., 6., 36.857, 219., 0., 1.143, 1495.045, 1.107, 6.799, 
  40.397, 0., 0.211, 0.64, "", "", 60., 11.068, 0.075, 0.014, 0.32, 0.059, 
  1004., 107566., 19.842, 0.185, 3315., 0.611, 0.011, 89.9, "people tested", 
  "", "", "", "", "", "", "", "", "", 67.59, 5.421242*^6, 14.462, 39.7, 
  16.821, 10.813, 64800.057, 0.2, 114.316, 5.31, 19.6, 20.7, "", 3.6, 82.4, 
  0.957}, {"NOR", "Europe", "Norway", "2020-05-11", 8132., 27., 32.571, 224., 
  5., 1.429, 1500.025, 4.98, 6.008, 41.319, 0.922, 0.264, 0.63, "", "", 59., 
  10.883, "", "", "", "", 4402., 111968., 20.654, 0.812, 3268., 0.603, 0.01, 
  100.3, "people tested", "", "", "", "", "", "", "", "", "", 63.89, 
  5.421242*^6, 14.462, 39.7, 16.821, 10.813, 64800.057, 0.2, 114.316, 5.31, 
  19.6, 20.7, "", 3.6, 82.4, 0.957}, {"NOR", "Europe", "Norway", 
  "2020-05-12", 8157., 25., 28.857, 228., 4., 1.857, 1504.637, 4.611, 5.323, 
  42.057, 0.738, 0.343, 0.62, "", "", 59., 10.883, "", "", "", "", 4798., 
  116766., 21.539, 0.885, 3337., 0.616, 0.009, 115.6, "people tested", "", 
  "", "", "", "", "", "", "", "", 63.89, 5.421242*^6, 14.462, 39.7, 16.821, 
  10.813, 64800.057, 0.2, 114.316, 5.31, 19.6, 20.7, "", 3.6, 82.4, 0.957}, 
 {"NOR", "Europe", "Norway", "2020-05-13", 8175., 18., 25.571, 229., 1., 
  1.857, 1507.957, 3.32, 4.717, 42.241, 0.184, 0.343, 0.61, "", "", 61., 
  11.252, "", "", "", "", 4472., 121238., 22.364, 0.825, 3364., 0.621, 0.008, 
  131.6, "people tested", "", "", "", "", "", "", "", "", "", 63.89, 
  5.421242*^6, 14.462, 39.7, 16.821, 10.813, 64800.057, 0.2, 114.316, 5.31, 
  19.6, 20.7, "", 3.6, 82.4, 0.957}, {"NOR", "Europe", "Norway", 
  "2020-05-14", 8196., 21., 23.143, 232., 3., 2.143, 1511.831, 3.874, 4.269, 
  42.795, 0.553, 0.395, 0.61, "", "", 61., 11.252, "", "", "", "", 4207., 
  125445., 23.14, 0.776, 3428., 0.632, 0.007, 148.1, "people tested", "", "", 
  "", "", "", "", "", "", "", 58.33, 5.421242*^6, 14.462, 39.7, 16.821, 
  10.813, 64800.057, 0.2, 114.316, 5.31, 19.6, 20.7, "", 3.6, 82.4, 0.957}, 
 {"NOR", "Europe", "Norway", "2020-05-15", 8219., 23., 21.286, 232., 0., 2., 
  1516.073, 4.243, 3.926, 42.795, 0., 0.369, 0.62, "", "", 58., 10.699, "", 
  "", "", "", 4180., 129625., 23.911, 0.771, 3481., 0.642, 0.006, 163.5, 
  "people tested", "", "", "", "", "", "", "", "", "", 58.33, 5.421242*^6, 
  14.462, 39.7, 16.821, 10.813, 64800.057, 0.2, 114.316, 5.31, 19.6, 20.7, 
  "", 3.6, 82.4, 0.957}, {"NOR", "Europe", "Norway", "2020-05-16", 8237., 
  18., 19.714, 232., 0., 1.857, 1519.394, 3.32, 3.636, 42.795, 0., 0.343, 
  0.64, "", "", 52., 9.592, "", "", "", "", 1312., 130937., 24.153, 0.242, 
  3482., 0.642, 0.006, 176.6, "people tested", "", "", "", "", "", "", "", 
  "", "", 58.33, 5.421242*^6, 14.462, 39.7, 16.821, 10.813, 64800.057, 0.2, 
  114.316, 5.31, 19.6, 20.7, "", 3.6, 82.4, 0.957}, 
 {"NOR", "Europe", "Norway", "2020-05-17", 8249., 12., 20.571, 232., 0., 
  1.857, 1521.607, 2.214, 3.795, 42.795, 0., 0.343, 0.64, "", "", 52., 9.592, 
  0.056, 0.01, 0.207, 0.038, 667., 131604., 24.276, 0.123, 3434., 0.633, 
  0.006, 166.9, "people tested", "", "", "", "", "", "", "", "", "", 58.33, 
  5.421242*^6, 14.462, 39.7, 16.821, 10.813, 64800.057, 0.2, 114.316, 5.31, 
  19.6, 20.7, "", 3.6, 82.4, 0.957}, {"NOR", "Europe", "Norway", 
  "2020-05-18", 8257., 8., 17.857, 233., 1., 1.286, 1523.083, 1.476, 3.294, 
  42.979, 0.184, 0.237, 0.64, "", "", 52., 9.592, "", "", "", "", 4413., 
  136017., 25.09, 0.814, 3436., 0.634, 0.005, 192.4, "people tested", "", "", 
  "", "", "", "", "", "", "", 58.33, 5.421242*^6, 14.462, 39.7, 16.821, 
  10.813, 64800.057, 0.2, 114.316, 5.31, 19.6, 20.7, "", 3.6, 82.4, 0.957}, 
 {"NOR", "Europe", "Norway", "2020-05-19", 8267., 10., 15.714, 233., 0., 
  0.714, 1524.927, 1.845, 2.899, 42.979, 0., 0.132, 0.65, "", "", 51., 9.407, 
  "", "", "", "", 4663., 140680., 25.95, 0.86, 3416., 0.63, 0.005, 217.4, 
  "people tested", "", "", "", "", "", "", "", "", "", 58.33, 5.421242*^6, 
  14.462, 39.7, 16.821, 10.813, 64800.057, 0.2, 114.316, 5.31, 19.6, 20.7, 
  "", 3.6, 82.4, 0.957}, {"NOR", "Europe", "Norway", "2020-05-20", 8281., 
  14., 15.143, 234., 1., 0.714, 1527.51, 2.582, 2.793, 43.164, 0.184, 0.132, 
  0.68, "", "", 51., 9.407, "", "", "", "", 3956., 144636., 26.679, 0.73, 
  3343., 0.617, 0.005, 220.8, "people tested", "", "", "", "", "", "", "", 
  "", "", 58.33, 5.421242*^6, 14.462, 39.7, 16.821, 10.813, 64800.057, 0.2, 
  114.316, 5.31, 19.6, 20.7, "", 3.6, 82.4, 0.957}, 
 {"NOR", "Europe", "Norway", "2020-05-21", 8309., 28., 16.143, 235., 1., 
  0.429, 1532.675, 5.165, 2.978, 43.348, 0.184, 0.079, 0.72, "", "", 41., 
  7.563, "", "", "", "", 1150., 145786., 26.892, 0.212, 2906., 0.536, 0.006, 
  180., "people tested", "", "", "", "", "", "", "", "", "", 58.33, 
  5.421242*^6, 14.462, 39.7, 16.821, 10.813, 64800.057, 0.2, 114.316, 5.31, 
  19.6, 20.7, "", 3.6, 82.4, 0.957}, {"NOR", "Europe", "Norway", 
  "2020-05-22", 8332., 23., 16.143, 235., 0., 0.429, 1536.917, 4.243, 2.978, 
  43.348, 0., 0.079, 0.74, "", "", 45., 8.301, "", "", "", "", 3349., 
  149135., 27.509, 0.618, 2787., 0.514, 0.006, 172.6, "people tested", "", 
  "", "", "", "", "", "", "", "", 58.33, 5.421242*^6, 14.462, 39.7, 16.821, 
  10.813, 64800.057, 0.2, 114.316, 5.31, 19.6, 20.7, "", 3.6, 82.4, 0.957}, 
 {"NOR", "Europe", "Norway", "2020-05-23", 8346., 14., 15.571, 235., 0., 
  0.429, 1539.5, 2.582, 2.872, 43.348, 0., 0.079, 0.75, "", "", 35., 6.456, 
  "", "", "", "", 1042., 150177., 27.702, 0.192, 2749., 0.507, 0.006, 176.5, 
  "people tested", "", "", "", "", "", "", "", "", "", 58.33, 5.421242*^6, 
  14.462, 39.7, 16.821, 10.813, 64800.057, 0.2, 114.316, 5.31, 19.6, 20.7, 
  "", 3.6, 82.4, 0.957}, {"NOR", "Europe", "Norway", "2020-05-24", 8352., 6., 
  14.714, 235., 0., 0.429, 1540.606, 1.107, 2.714, 43.348, 0., 0.079, 0.75, 
  "", "", 38., 7.009, 0.019, 0.003, 0.188, 0.035, 902., 151079., 27.868, 
  0.166, 2782., 0.513, 0.005, 189.1, "people tested", "", "", "", "", "", "", 
  "", "", "", 58.33, 5.421242*^6, 14.462, 39.7, 16.821, 10.813, 64800.057, 
  0.2, 114.316, 5.31, 19.6, 20.7, "", 3.6, 82.4, 0.957}, 
 {"NOR", "Europe", "Norway", "2020-05-25", 8364., 12., 15.286, 235., 0., 
  0.286, 1542.82, 2.214, 2.82, 43.348, 0., 0.053, 0.76, "", "", 40., 7.378, 
  "", "", "", "", 4072., 155151., 28.619, 0.751, 2733., 0.504, 0.006, 178.8, 
  "people tested", "", "", "", "", "", "", "", "", "", 58.33, 5.421242*^6, 
  14.462, 39.7, 16.821, 10.813, 64800.057, 0.2, 114.316, 5.31, 19.6, 20.7, 
  "", 3.6, 82.4, 0.957}, {"NOR", "Europe", "Norway", "2020-05-26", 8383., 
  19., 16.571, 235., 0., 0.286, 1546.325, 3.505, 3.057, 43.348, 0., 0.053, 
  0.77, "", "", 37., 6.825, "", "", "", "", 3458., 158609., 29.257, 0.638, 
  2561., 0.472, 0.006, 154.5, "people tested", "", "", "", "", "", "", "", 
  "", "", 58.33, 5.421242*^6, 14.462, 39.7, 16.821, 10.813, 64800.057, 0.2, 
  114.316, 5.31, 19.6, 20.7, "", 3.6, 82.4, 0.957}, 
 {"NOR", "Europe", "Norway", "2020-05-27", 8401., 18., 17.143, 235., 0., 
  0.143, 1549.645, 3.32, 3.162, 43.348, 0., 0.026, 0.77, "", "", 36., 6.641, 
  "", "", "", "", 3288., 161897., 29.863, 0.607, 2466., 0.455, 0.007, 143.8, 
  "people tested", "", "", "", "", "", "", "", "", "", 58.33, 5.421242*^6, 
  14.462, 39.7, 16.821, 10.813, 64800.057, 0.2, 114.316, 5.31, 19.6, 20.7, 
  "", 3.6, 82.4, 0.957}, {"NOR", "Europe", "Norway", "2020-05-28", 8411., 
  10., 14.571, 236., 1., 0.143, 1551.489, 1.845, 2.688, 43.532, 0.184, 0.026, 
  0.77, "", "", 36., 6.641, "", "", "", "", 2787., 164684., 30.378, 0.514, 
  2700., 0.498, 0.005, 185.3, "people tested", "", "", "", "", "", "", "", 
  "", "", 58.33, 5.421242*^6, 14.462, 39.7, 16.821, 10.813, 64800.057, 0.2, 
  114.316, 5.31, 19.6, 20.7, "", 3.6, 82.4, 0.957}, 
 {"NOR", "Europe", "Norway", "2020-05-29", 8422., 11., 12.857, 236., 0., 
  0.143, 1553.519, 2.029, 2.372, 43.532, 0., 0.026, 0.79, "", "", 30., 5.534, 
  "", "", "", "", 2595., 167279., 30.856, 0.479, 2592., 0.478, 0.005, 201.6, 
  "people tested", "", "", "", "", "", "", "", "", "", 58.33, 5.421242*^6, 
  14.462, 39.7, 16.821, 10.813, 64800.057, 0.2, 114.316, 5.31, 19.6, 20.7, 
  "", 3.6, 82.4, 0.957}, {"NOR", "Europe", "Norway", "2020-05-30", 8437., 
  15., 13., 236., 0., 0.143, 1556.285, 2.767, 2.398, 43.532, 0., 0.026, 0.82, 
  "", "", 28., 5.165, "", "", "", "", 812., 168091., 31.006, 0.15, 2559., 
  0.472, 0.005, 196.8, "people tested", "", "", "", "", "", "", "", "", "", 
  58.33, 5.421242*^6, 14.462, 39.7, 16.821, 10.813, 64800.057, 0.2, 114.316, 
  5.31, 19.6, 20.7, "", 3.6, 82.4, 0.957}, {"NOR", "Europe", "Norway", 
  "2020-05-31", 8440., 3., 12.571, 236., 0., 0.143, 1556.839, 0.553, 2.319, 
  43.532, 0., 0.026, 0.84, "", "", 28., 5.165, 0.019, 0.003, 0.188, 0.035, 
  636., 168727., 31.123, 0.117, 2521., 0.465, 0.005, 200.5, "people tested", 
  "", "", "", "", "", "", "", "", "", 58.33, 5.421242*^6, 14.462, 39.7, 
  16.821, 10.813, 64800.057, 0.2, 114.316, 5.31, 19.6, 20.7, "", 3.6, 82.4, 
  0.957}, {"NOR", "Europe", "Norway", "2020-06-01", 8446., 6., 11.714, 236., 
  0., 0.143, 1557.946, 1.107, 2.161, 43.532, 0., 0.026, 0.87, "", "", 29., 
  5.349, "", "", "", "", 746., 169473., 31.261, 0.138, 2046., 0.377, 0.006, 
  174.7, "people tested", "", "", "", "", "", "", "", "", "", 58.33, 
  5.421242*^6, 14.462, 39.7, 16.821, 10.813, 64800.057, 0.2, 114.316, 5.31, 
  19.6, 20.7, "", 3.6, 82.4, 0.957}, {"NOR", "Europe", "Norway", 
  "2020-06-02", 8455., 9., 10.286, 237., 1., 0.286, 1559.606, 1.66, 1.897, 
  43.717, 0.184, 0.053, 0.92, "", "", 32., 5.903, "", "", "", "", 3849., 
  173322., 31.971, 0.71, 2102., 0.388, 0.005, 204.4, "people tested", "", "", 
  "", "", "", "", "", "", "", 43.52, 5.421242*^6, 14.462, 39.7, 16.821, 
  10.813, 64800.057, 0.2, 114.316, 5.31, 19.6, 20.7, "", 3.6, 82.4, 0.957}, 
 {"NOR", "Europe", "Norway", "2020-06-03", 8477., 22., 10.857, 237., 0., 
  0.286, 1563.664, 4.058, 2.003, 43.717, 0., 0.053, 0.98, "", "", 27., 4.98, 
  "", "", "", "", 3140., 176462., 32.55, 0.579, 2081., 0.384, 0.005, 191.7, 
  "people tested", "", "", "", "", "", "", "", "", "", 43.52, 5.421242*^6, 
  14.462, 39.7, 16.821, 10.813, 64800.057, 0.2, 114.316, 5.31, 19.6, 20.7, 
  "", 3.6, 82.4, 0.957}, {"NOR", "Europe", "Norway", "2020-06-04", 8504., 
  27., 13.286, 238., 1., 0.286, 1568.644, 4.98, 2.451, 43.901, 0.184, 0.053, 
  1.02, "", "", 29., 5.349, "", "", "", "", 2931., 179393., 33.091, 0.541, 
  2101., 0.388, 0.006, 158.1, "people tested", "", "", "", "", "", "", "", 
  "", "", 43.52, 5.421242*^6, 14.462, 39.7, 16.821, 10.813, 64800.057, 0.2, 
  114.316, 5.31, 19.6, 20.7, "", 3.6, 82.4, 0.957}, 
 {"NOR", "Europe", "Norway", "2020-06-05", 8522., 18., 14.286, 238., 0., 
  0.286, 1571.965, 3.32, 2.635, 43.901, 0., 0.053, 1.01, "", "", 22., 4.058, 
  "", "", "", "", 2935., 182328., 33.632, 0.541, 2150., 0.397, 0.007, 150.5, 
  "people tested", "", "", "", "", "", "", "", "", "", 43.52, 5.421242*^6, 
  14.462, 39.7, 16.821, 10.813, 64800.057, 0.2, 114.316, 5.31, 19.6, 20.7, 
  "", 3.6, 82.4, 0.957}, {"NOR", "Europe", "Norway", "2020-06-06", 8531., 9., 
  13.429, 238., 0., 0.286, 1573.625, 1.66, 2.477, 43.901, 0., 0.053, 1.01, 
  "", "", 21., 3.874, "", "", "", "", 952., 183280., 33.808, 0.176, 2170., 
  0.4, 0.006, 161.6, "people tested", "", "", "", "", "", "", "", "", "", 
  43.52, 5.421242*^6, 14.462, 39.7, 16.821, 10.813, 64800.057, 0.2, 114.316, 
  5.31, 19.6, 20.7, "", 3.6, 82.4, 0.957}, {"NOR", "Europe", "Norway", 
  "2020-06-07", 8547., 16., 15.286, 238., 0., 0.286, 1576.576, 2.951, 2.82, 
  43.901, 0., 0.053, 1.01, "", "", 21., 3.874, 0., 0., 0.038, 0.007, 948., 
  184228., 33.983, 0.175, 2214., 0.408, 0.007, 144.8, "people tested", "", 
  "", "", "", "", "", "", "", "", 43.52, 5.421242*^6, 14.462, 39.7, 16.821, 
  10.813, 64800.057, 0.2, 114.316, 5.31, 19.6, 20.7, "", 3.6, 82.4, 0.957}, 
 {"NOR", "Europe", "Norway", "2020-06-08", 8561., 14., 16.429, 239., 1., 
  0.429, 1579.158, 2.582, 3.03, 44.086, 0.184, 0.079, 1., "", "", 21., 3.874, 
  "", "", "", "", 5755., 189983., 35.044, 1.062, 2930., 0.54, 0.006, 178.3, 
  "people tested", "", "", "", "", "", "", "", "", "", 43.52, 5.421242*^6, 
  14.462, 39.7, 16.821, 10.813, 64800.057, 0.2, 114.316, 5.31, 19.6, 20.7, 
  "", 3.6, 82.4, 0.957}, {"NOR", "Europe", "Norway", "2020-06-09", 8576., 
  15., 17.286, 239., 0., 0.286, 1581.925, 2.767, 3.189, 44.086, 0., 0.053, 
  0.97, "", "", 21., 3.874, "", "", "", "", 5660., 195643., 36.088, 1.044, 
  3189., 0.588, 0.005, 184.5, "people tested", "", "", "", "", "", "", "", 
  "", "", 43.52, 5.421242*^6, 14.462, 39.7, 16.821, 10.813, 64800.057, 0.2, 
  114.316, 5.31, 19.6, 20.7, "", 3.6, 82.4, 0.957}, 
 {"NOR", "Europe", "Norway", "2020-06-10", 8594., 18., 16.714, 239., 0., 
  0.286, 1585.246, 3.32, 3.083, 44.086, 0., 0.053, 0.96, "", "", 18., 3.32, 
  "", "", "", "", 4562., 200205., 36.93, 0.842, 3392., 0.626, 0.005, 202.9, 
  "people tested", "", "", "", "", "", "", "", "", "", 43.52, 5.421242*^6, 
  14.462, 39.7, 16.821, 10.813, 64800.057, 0.2, 114.316, 5.31, 19.6, 20.7, 
  "", 3.6, 82.4, 0.957}, {"NOR", "Europe", "Norway", "2020-06-11", 8608., 
  14., 14.857, 242., 3., 0.571, 1587.828, 2.582, 2.741, 44.639, 0.553, 0.105, 
  0.95, "", "", 16., 2.951, "", "", "", "", 4870., 205075., 37.828, 0.898, 
  3669., 0.677, 0.004, 247., "people tested", "", "", "", "", "", "", "", "", 
  "", 43.52, 5.421242*^6, 14.462, 39.7, 16.821, 10.813, 64800.057, 0.2, 
  114.316, 5.31, 19.6, 20.7, "", 3.6, 82.4, 0.957}, 
 {"NOR", "Europe", "Norway", "2020-06-12", 8620., 12., 14., 242., 0., 0.571, 
  1590.042, 2.214, 2.582, 44.639, 0., 0.105, 0.94, "", "", 16., 2.951, "", 
  "", "", "", 4635., 209710., 38.683, 0.855, 3912., 0.722, 0.004, 279.4, 
  "people tested", "", "", "", "", "", "", "", "", "", 43.52, 5.421242*^6, 
  14.462, 39.7, 16.821, 10.813, 64800.057, 0.2, 114.316, 5.31, 19.6, 20.7, 
  "", 3.6, 82.4, 0.957}, {"NOR", "Europe", "Norway", "2020-06-13", 8628., 8., 
  13.857, 242., 0., 0.571, 1591.517, 1.476, 2.556, 44.639, 0., 0.105, 0.96, 
  "", "", 18., 3.32, "", "", "", "", 1249., 210959., 38.913, 0.23, 3954., 
  0.729, 0.004, 285.3, "people tested", "", "", "", "", "", "", "", "", "", 
  43.52, 5.421242*^6, 14.462, 39.7, 16.821, 10.813, 64800.057, 0.2, 114.316, 
  5.31, 19.6, 20.7, "", 3.6, 82.4, 0.957}, {"NOR", "Europe", "Norway", 
  "2020-06-14", 8631., 3., 12., 242., 0., 0.571, 1592.071, 0.553, 2.214, 
  44.639, 0., 0.105, 0.99, "", "", "", "", 0.075, 0.014, 0.151, 0.028, 1135., 
  212094., 39.123, 0.209, 3981., 0.734, 0.003, 331.8, "people tested", "", 
  "", "", "", "", "", "", "", "", 43.52, 5.421242*^6, 14.462, 39.7, 16.821, 
  10.813, 64800.057, 0.2, 114.316, 5.31, 19.6, 20.7, "", 3.6, 82.4, 0.957}, 
 {"NOR", "Europe", "Norway", "2020-06-15", 8647., 16., 12.286, 242., 0., 
  0.429, 1595.022, 2.951, 2.266, 44.639, 0., 0.079, 1.03, "", "", 18., 3.32, 
  "", "", "", "", 5854., 217948., 40.203, 1.08, 3995., 0.737, 0.003, 325.2, 
  "people tested", "", "", "", "", "", "", "", "", "", 40.74, 5.421242*^6, 
  14.462, 39.7, 16.821, 10.813, 64800.057, 0.2, 114.316, 5.31, 19.6, 20.7, 
  "", 3.6, 82.4, 0.957}, {"NOR", "Europe", "Norway", "2020-06-16", 8660., 
  13., 12., 242., 0., 0.429, 1597.42, 2.398, 2.214, 44.639, 0., 0.079, 1.05, 
  "", "", 18., 3.32, "", "", "", "", 5458., 223406., 41.209, 1.007, 3966., 
  0.732, 0.003, 330.5, "people tested", "", "", "", "", "", "", "", "", "", 
  40.74, 5.421242*^6, 14.462, 39.7, 16.821, 10.813, 64800.057, 0.2, 114.316, 
  5.31, 19.6, 20.7, "", 3.6, 82.4, 0.957}, {"NOR", "Europe", "Norway", 
  "2020-06-17", 8692., 32., 14., 243., 1., 0.571, 1603.323, 5.903, 2.582, 
  44.824, 0.184, 0.105, 1.08, "", "", 18., 3.32, "", "", "", "", 4985., 
  228391., 42.129, 0.92, 4027., 0.743, 0.003, 287.6, "people tested", "", "", 
  "", "", "", "", "", "", "", 40.74, 5.421242*^6, 14.462, 39.7, 16.821, 
  10.813, 64800.057, 0.2, 114.316, 5.31, 19.6, 20.7, "", 3.6, 82.4, 0.957}, 
 {"NOR", "Europe", "Norway", "2020-06-18", 8708., 16., 14.286, 244., 1., 
  0.286, 1606.274, 2.951, 2.635, 45.008, 0.184, 0.053, 1.06, "", "", 19., 
  3.505, "", "", "", "", 4565., 232956., 42.971, 0.842, 3983., 0.735, 0.004, 
  278.8, "people tested", "", "", "", "", "", "", "", "", "", 40.74, 
  5.421242*^6, 14.462, 39.7, 16.821, 10.813, 64800.057, 0.2, 114.316, 5.31, 
  19.6, 20.7, "", 3.6, 82.4, 0.957}, {"NOR", "Europe", "Norway", 
  "2020-06-19", 8726., 18., 15.143, 244., 0., 0.286, 1609.594, 3.32, 2.793, 
  45.008, 0., 0.053, 1.04, "", "", 17., 3.136, "", "", "", "", 3813., 
  236769., 43.674, 0.703, 3866., 0.713, 0.004, 255.3, "people tested", "", 
  "", "", "", "", "", "", "", "", 40.74, 5.421242*^6, 14.462, 39.7, 16.821, 
  10.813, 64800.057, 0.2, 114.316, 5.31, 19.6, 20.7, "", 3.6, 82.4, 0.957}, 
 {"NOR", "Europe", "Norway", "2020-06-20", 8742., 16., 16.286, 244., 0., 
  0.286, 1612.546, 2.951, 3.004, 45.008, 0., 0.053, 1.03, "", "", "", "", "", 
  "", "", "", 1065., 237834., 43.871, 0.196, 3839., 0.708, 0.004, 235.7, 
  "people tested", "", "", "", "", "", "", "", "", "", 40.74, 5.421242*^6, 
  14.462, 39.7, 16.821, 10.813, 64800.057, 0.2, 114.316, 5.31, 19.6, 20.7, 
  "", 3.6, 82.4, 0.957}, {"NOR", "Europe", "Norway", "2020-06-21", 8745., 3., 
  16.286, 244., 0., 0.286, 1613.099, 0.553, 3.004, 45.008, 0., 0.053, 1.01, 
  "", "", "", "", 0.038, 0.007, 0.132, 0.024, 1034., 238868., 44.061, 0.191, 
  3825., 0.706, 0.004, 234.9, "people tested", "", "", "", "", "", "", "", 
  "", "", 40.74, 5.421242*^6, 14.462, 39.7, 16.821, 10.813, 64800.057, 0.2, 
  114.316, 5.31, 19.6, 20.7, "", 3.6, 82.4, 0.957}, 
 {"NOR", "Europe", "Norway", "2020-06-22", 8751., 6., 14.857, 248., 4., 
  0.857, 1614.206, 1.107, 2.741, 45.746, 0.738, 0.158, 1.01, "", "", 13., 
  2.398, "", "", "", "", 5039., 243907., 44.991, 0.929, 3708., 0.684, 0.004, 
  249.6, "people tested", "", "", "", "", "", "", "", "", "", 40.74, 
  5.421242*^6, 14.462, 39.7, 16.821, 10.813, 64800.057, 0.2, 114.316, 5.31, 
  19.6, 20.7, "", 3.6, 82.4, 0.957}, {"NOR", "Europe", "Norway", 
  "2020-06-23", 8772., 21., 16., 248., 0., 0.857, 1618.079, 3.874, 2.951, 
  45.746, 0., 0.158, 1.02, "", "", 12., 2.214, "", "", "", "", 4666., 
  248573., 45.852, 0.861, 3595., 0.663, 0.004, 224.7, "people tested", "", 
  "", "", "", "", "", "", "", "", 40.74, 5.421242*^6, 14.462, 39.7, 16.821, 
  10.813, 64800.057, 0.2, 114.316, 5.31, 19.6, 20.7, "", 3.6, 82.4, 0.957}, 
 {"NOR", "Europe", "Norway", "2020-06-24", 8788., 16., 13.714, 249., 1., 
  0.857, 1621.031, 2.951, 2.53, 45.93, 0.184, 0.158, 1.02, "", "", 16., 
  2.951, "", "", "", "", 4634., 253207., 46.706, 0.855, 3545., 0.654, 0.004, 
  258.5, "people tested", "", "", "", "", "", "", "", "", "", 40.74, 
  5.421242*^6, 14.462, 39.7, 16.821, 10.813, 64800.057, 0.2, 114.316, 5.31, 
  19.6, 20.7, "", 3.6, 82.4, 0.957}, {"NOR", "Europe", "Norway", 
  "2020-06-25", 8788., 0., 11.429, 249., 0., 0.714, 1621.031, 0., 2.108, 
  45.93, 0., 0.132, 1.04, "", "", 18., 3.32, "", "", "", "", 4180., 257387., 
  47.477, 0.771, 3490., 0.644, 0.003, 305.4, "people tested", "", "", "", "", 
  "", "", "", "", "", 40.74, 5.421242*^6, 14.462, 39.7, 16.821, 10.813, 
  64800.057, 0.2, 114.316, 5.31, 19.6, 20.7, "", 3.6, 82.4, 0.957}, 
 {"NOR", "Europe", "Norway", "2020-06-26", 8832., 44., 15.143, 249., 0., 
  0.714, 1629.147, 8.116, 2.793, 45.93, 0., 0.132, 1.09, "", "", 20., 3.689, 
  "", "", "", "", 3935., 261322., 48.203, 0.726, 3508., 0.647, 0.004, 231.7, 
  "people tested", "", "", "", "", "", "", "", "", "", 40.74, 5.421242*^6, 
  14.462, 39.7, 16.821, 10.813, 64800.057, 0.2, 114.316, 5.31, 19.6, 20.7, 
  "", 3.6, 82.4, 0.957}, {"NOR", "Europe", "Norway", "2020-06-27", 8846., 
  14., 14.857, 249., 0., 0.714, 1631.729, 2.582, 2.741, 45.93, 0., 0.132, 
  1.05, "", "", "", "", "", "", "", "", 1116., 262438., 48.409, 0.206, 3515., 
  0.648, 0.004, 236.6, "people tested", "", "", "", "", "", "", "", "", "", 
  40.74, 5.421242*^6, 14.462, 39.7, 16.821, 10.813, 64800.057, 0.2, 114.316, 
  5.31, 19.6, 20.7, "", 3.6, 82.4, 0.957}, {"NOR", "Europe", "Norway", 
  "2020-06-28", 8855., 9., 15.714, 249., 0., 0.714, 1633.39, 1.66, 2.899, 
  45.93, 0., 0.132, 1., "", "", "", "", 0., 0., 0.245, 0.045, 994., 263432., 
  48.593, 0.183, 3509., 0.647, 0.004, 223.3, "people tested", "", "", "", "", 
  "", "", "", "", "", 40.74, 5.421242*^6, 14.462, 39.7, 16.821, 10.813, 
  64800.057, 0.2, 114.316, 5.31, 19.6, 20.7, "", 3.6, 82.4, 0.957}, 
 {"NOR", "Europe", "Norway", "2020-06-29", 8862., 7., 15.857, 249., 0., 
  0.143, 1634.681, 1.291, 2.925, 45.93, 0., 0.026, 0.95, "", "", 18., 3.32, 
  "", "", "", "", 5945., 269377., 49.689, 1.097, 3639., 0.671, 0.004, 229.5, 
  "people tested", "", "", "", "", "", "", "", "", "", 40.74, 5.421242*^6, 
  14.462, 39.7, 16.821, 10.813, 64800.057, 0.2, 114.316, 5.31, 19.6, 20.7, 
  "", 3.6, 82.4, 0.957}, {"NOR", "Europe", "Norway", "2020-06-30", 8879., 
  17., 15.286, 250., 1., 0.286, 1637.817, 3.136, 2.82, 46.115, 0.184, 0.053, 
  0.91, "", "", 18., 3.32, "", "", "", "", 5031., 274408., 50.617, 0.928, 
  3691., 0.681, 0.004, 241.5, "people tested", "", "", "", "", "", "", "", 
  "", "", 40.74, 5.421242*^6, 14.462, 39.7, 16.821, 10.813, 64800.057, 0.2, 
  114.316, 5.31, 19.6, 20.7, "", 3.6, 82.4, 0.957}, 
 {"NOR", "Europe", "Norway", "2020-07-01", 8896., 17., 15.429, 251., 1., 
  0.286, 1640.952, 3.136, 2.846, 46.299, 0.184, 0.053, 0.88, "", "", 17., 
  3.136, "", "", "", "", 5124., 279532., 51.562, 0.945, 3761., 0.694, 0.004, 
  243.8, "people tested", "", "", "", "", "", "", "", "", "", 40.74, 
  5.421242*^6, 14.462, 39.7, 16.821, 10.813, 64800.057, 0.2, 114.316, 5.31, 
  19.6, 20.7, "", 3.6, 82.4, 0.957}, {"NOR", "Europe", "Norway", 
  "2020-07-02", 8902., 6., 16.286, 251., 0., 0.286, 1642.059, 1.107, 3.004, 
  46.299, 0., 0.053, 0.85, "", "", 19., 3.505, "", "", "", "", 4747., 
  284279., 52.438, 0.876, 3842., 0.709, 0.004, 235.9, "people tested", "", 
  "", "", "", "", "", "", "", "", 40.74, 5.421242*^6, 14.462, 39.7, 16.821, 
  10.813, 64800.057, 0.2, 114.316, 5.31, 19.6, 20.7, "", 3.6, 82.4, 0.957}, 
 {"NOR", "Europe", "Norway", "2020-07-03", 8921., 19., 12.714, 251., 0., 
  0.286, 1645.564, 3.505, 2.345, 46.299, 0., 0.053, 0.83, "", "", 15., 2.767, 
  "", "", "", "", 4544., 288823., 53.276, 0.838, 3929., 0.725, 0.003, 309., 
  "people tested", "", "", "", "", "", "", "", "", "", 40.74, 5.421242*^6, 
  14.462, 39.7, 16.821, 10.813, 64800.057, 0.2, 114.316, 5.31, 19.6, 20.7, 
  "", 3.6, 82.4, 0.957}, {"NOR", "Europe", "Norway", "2020-07-04", 8926., 5., 
  11.429, 251., 0., 0.286, 1646.486, 0.922, 2.108, 46.299, 0., 0.053, 0.81, 
  "", "", "", "", "", "", "", "", 1430., 290253., 53.54, 0.264, 3974., 0.733, 
  0.003, 347.7, "people tested", "", "", "", "", "", "", "", "", "", 40.74, 
  5.421242*^6, 14.462, 39.7, 16.821, 10.813, 64800.057, 0.2, 114.316, 5.31, 
  19.6, 20.7, "", 3.6, 82.4, 0.957}, {"NOR", "Europe", "Norway", 
  "2020-07-05", 8930., 4., 10.714, 251., 0., 0.286, 1647.224, 0.738, 1.976, 
  46.299, 0., 0.053, 0.8, "", "", "", "", 0.019, 0.003, 0.113, 0.021, 1199., 
  291452., 53.761, 0.221, 4003., 0.738, 0.003, 373.6, "people tested", "", 
  "", "", "", "", "", "", "", "", 40.74, 5.421242*^6, 14.462, 39.7, 16.821, 
  10.813, 64800.057, 0.2, 114.316, 5.31, 19.6, 20.7, "", 3.6, 82.4, 0.957}, 
 {"NOR", "Europe", "Norway", "2020-07-06", 8936., 6., 10.571, 251., 0., 
  0.286, 1648.331, 1.107, 1.95, 46.299, 0., 0.053, 0.79, "", "", 11., 2.029, 
  "", "", "", "", 6330., 297782., 54.929, 1.168, 4058., 0.749, 0.003, 383.9, 
  "people tested", "", "", "", "", "", "", "", "", "", 40.74, 5.421242*^6, 
  14.462, 39.7, 16.821, 10.813, 64800.057, 0.2, 114.316, 5.31, 19.6, 20.7, 
  "", 3.6, 82.4, 0.957}, {"NOR", "Europe", "Norway", "2020-07-07", 8947., 
  11., 9.714, 251., 0., 0.143, 1650.36, 2.029, 1.792, 46.299, 0., 0.026, 
  0.78, "", "", 9., 1.66, "", "", "", "", 5350., 303132., 55.916, 0.987, 
  4103., 0.757, 0.002, 422.4, "people tested", "", "", "", "", "", "", "", 
  "", "", 40.74, 5.421242*^6, 14.462, 39.7, 16.821, 10.813, 64800.057, 0.2, 
  114.316, 5.31, 19.6, 20.7, "", 3.6, 82.4, 0.957}, 
 {"NOR", "Europe", "Norway", "2020-07-08", 8950., 3., 7.714, 251., 0., 0., 
  1650.913, 0.553, 1.423, 46.299, 0., 0., 0.78, "", "", 8., 1.476, "", "", 
  "", "", 5306., 308438., 56.894, 0.979, 4129., 0.762, 0.002, 535.3, 
  "people tested", "", "", "", "", "", "", "", "", "", 40.74, 5.421242*^6, 
  14.462, 39.7, 16.821, 10.813, 64800.057, 0.2, 114.316, 5.31, 19.6, 20.7, 
  "", 3.6, 82.4, 0.957}, {"NOR", "Europe", "Norway", "2020-07-09", 8965., 
  15., 9., 252., 1., 0.143, 1653.68, 2.767, 1.66, 46.484, 0.184, 0.026, 0.82, 
  "", "", 8., 1.476, "", "", "", "", 4820., 313258., 57.783, 0.889, 4140., 
  0.764, 0.002, 460., "people tested", "", "", "", "", "", "", "", "", "", 
  40.74, 5.421242*^6, 14.462, 39.7, 16.821, 10.813, 64800.057, 0.2, 114.316, 
  5.31, 19.6, 20.7, "", 3.6, 82.4, 0.957}, {"NOR", "Europe", "Norway", 
  "2020-07-10", 8974., 9., 7.571, 252., 0., 0.143, 1655.34, 1.66, 1.397, 
  46.484, 0., 0.026, 0.82, "", "", 4., 0.738, "", "", "", "", 4704., 317962., 
  58.651, 0.868, 4163., 0.768, 0.002, 549.9, "people tested", "", "", "", "", 
  "", "", "", "", "", 40.74, 5.421242*^6, 14.462, 39.7, 16.821, 10.813, 
  64800.057, 0.2, 114.316, 5.31, 19.6, 20.7, "", 3.6, 82.4, 0.957}, 
 {"NOR", "Europe", "Norway", "2020-07-11", 8977., 3., 7.286, 252., 0., 0.143, 
  1655.894, 0.553, 1.344, 46.484, 0., 0.026, 0.84, "", "", "", "", "", "", 
  "", "", 1397., 319359., 58.909, 0.258, 4158., 0.767, 0.002, 570.7, 
  "people tested", "", "", "", "", "", "", "", "", "", 40.74, 5.421242*^6, 
  14.462, 39.7, 16.821, 10.813, 64800.057, 0.2, 114.316, 5.31, 19.6, 20.7, 
  "", 3.6, 82.4, 0.957}, {"NOR", "Europe", "Norway", "2020-07-12", 8981., 4., 
  7.286, 252., 0., 0.143, 1656.631, 0.738, 1.344, 46.484, 0., 0.026, 0.87, 
  "", "", "", "", 0.019, 0.003, 0.038, 0.007, 1201., 320560., 59.13, 0.222, 
  4158., 0.767, 0.002, 570.7, "people tested", "", "", "", "", "", "", "", 
  "", "", 40.74, 5.421242*^6, 14.462, 39.7, 16.821, 10.813, 64800.057, 0.2, 
  114.316, 5.31, 19.6, 20.7, "", 3.6, 82.4, 0.957}, 
 {"NOR", "Europe", "Norway", "2020-07-13", 8984., 3., 6.857, 253., 1., 0.286, 
  1657.185, 0.553, 1.265, 46.668, 0.184, 0.053, 0.9, "", "", 7., 1.291, "", 
  "", "", "", 6375., 326935., 60.306, 1.176, 4165., 0.768, 0.002, 607.4, 
  "people tested", "", "", "", "", "", "", "", "", "", 40.74, 5.421242*^6, 
  14.462, 39.7, 16.821, 10.813, 64800.057, 0.2, 114.316, 5.31, 19.6, 20.7, 
  "", 3.6, 82.4, 0.957}, {"NOR", "Europe", "Norway", "2020-07-14", 9001., 
  17., 7.714, 253., 0., 0.286, 1660.321, 3.136, 1.423, 46.668, 0., 0.053, 
  0.94, "", "", 7., 1.291, "", "", "", "", 5267., 332202., 61.278, 0.972, 
  4153., 0.766, 0.002, 538.4, "people tested", "", "", "", "", "", "", "", 
  "", "", 40.74, 5.421242*^6, 14.462, 39.7, 16.821, 10.813, 64800.057, 0.2, 
  114.316, 5.31, 19.6, 20.7, "", 3.6, 82.4, 0.957}, 
 {"NOR", "Europe", "Norway", "2020-07-15", 9011., 10., 8.714, 253., 0., 
  0.286, 1662.165, 1.845, 1.607, 46.668, 0., 0.053, 0.95, "", "", 5., 0.922, 
  "", "", "", "", 5411., 337613., 62.276, 0.998, 4168., 0.769, 0.002, 478.3, 
  "people tested", "", "", "", "", "", "", "", "", "", 40.74, 5.421242*^6, 
  14.462, 39.7, 16.821, 10.813, 64800.057, 0.2, 114.316, 5.31, 19.6, 20.7, 
  "", 3.6, 82.4, 0.957}, {"NOR", "Europe", "Norway", "2020-07-16", 9015., 4., 
  7.143, 254., 1., 0.286, 1662.903, 0.738, 1.318, 46.853, 0.184, 0.053, 0.95, 
  "", "", 6., 1.107, "", "", "", "", 4560., 342173., 63.117, 0.841, 4131., 
  0.762, 0.002, 578.3, "people tested", "", "", "", "", "", "", "", "", "", 
  40.74, 5.421242*^6, 14.462, 39.7, 16.821, 10.813, 64800.057, 0.2, 114.316, 
  5.31, 19.6, 20.7, "", 3.6, 82.4, 0.957}, {"NOR", "Europe", "Norway", 
  "2020-07-17", 9025., 10., 7.286, 255., 1., 0.429, 1664.748, 1.845, 1.344, 
  47.037, 0.184, 0.079, 0.99, "", "", 8., 1.476, "", "", "", "", 4145., 
  346318., 63.882, 0.765, 4051., 0.747, 0.002, 556., "people tested", "", "", 
  "", "", "", "", "", "", "", 40.74, 5.421242*^6, 14.462, 39.7, 16.821, 
  10.813, 64800.057, 0.2, 114.316, 5.31, 19.6, 20.7, "", 3.6, 82.4, 0.957}, 
 {"NOR", "Europe", "Norway", "2020-07-18", 9028., 3., 7.286, 255., 0., 0.429, 
  1665.301, 0.553, 1.344, 47.037, 0., 0.079, 1.04, "", "", "", "", "", "", 
  "", "", 1421., 347739., 64.144, 0.262, 4054., 0.748, 0.002, 556.4, 
  "people tested", "", "", "", "", "", "", "", "", "", 40.74, 5.421242*^6, 
  14.462, 39.7, 16.821, 10.813, 64800.057, 0.2, 114.316, 5.31, 19.6, 20.7, 
  "", 3.6, 82.4, 0.957}, {"NOR", "Europe", "Norway", "2020-07-19", 9028., 0., 
  6.714, 255., 0., 0.429, 1665.301, 0., 1.239, 47.037, 0., 0.079, 1.1, "", 
  "", "", "", 0.019, 0.003, 0.151, 0.028, 1350., 349089., 64.393, 0.249, 
  4076., 0.752, 0.002, 607.1, "people tested", "", "", "", "", "", "", "", 
  "", "", 40.74, 5.421242*^6, 14.462, 39.7, 16.821, 10.813, 64800.057, 0.2, 
  114.316, 5.31, 19.6, 20.7, "", 3.6, 82.4, 0.957}, 
 {"NOR", "Europe", "Norway", "2020-07-20", 9034., 6., 7.143, 255., 0., 0.286, 
  1666.408, 1.107, 1.318, 47.037, 0., 0.053, 1.19, "", "", 10., 1.845, "", 
  "", "", "", 6024., 355113., 65.504, 1.111, 4025., 0.742, 0.002, 563.5, 
  "people tested", "", "", "", "", "", "", "", "", "", 40.74, 5.421242*^6, 
  14.462, 39.7, 16.821, 10.813, 64800.057, 0.2, 114.316, 5.31, 19.6, 20.7, 
  "", 3.6, 82.4, 0.957}, {"NOR", "Europe", "Norway", "2020-07-21", 9053., 
  19., 7.429, 255., 0., 0.286, 1669.913, 3.505, 1.37, 47.037, 0., 0.053, 
  1.29, "", "", 7., 1.291, "", "", "", "", 4826., 359939., 66.394, 0.89, 
  3962., 0.731, 0.002, 533.3, "people tested", "", "", "", "", "", "", "", 
  "", "", 40.74, 5.421242*^6, 14.462, 39.7, 16.821, 10.813, 64800.057, 0.2, 
  114.316, 5.31, 19.6, 20.7, "", 3.6, 82.4, 0.957}, 
 {"NOR", "Europe", "Norway", "2020-07-22", 9059., 6., 6.857, 255., 0., 0.286, 
  1671.019, 1.107, 1.265, 47.037, 0., 0.053, 1.34, "", "", 3., 0.553, "", "", 
  "", "", 4931., 364870., 67.304, 0.91, 3894., 0.718, 0.002, 567.9, 
  "people tested", "", "", "", "", "", "", "", "", "", 40.74, 5.421242*^6, 
  14.462, 39.7, 16.821, 10.813, 64800.057, 0.2, 114.316, 5.31, 19.6, 20.7, 
  "", 3.6, 82.4, 0.957}, {"NOR", "Europe", "Norway", "2020-07-23", 9085., 
  26., 10., 255., 0., 0.143, 1675.815, 4.796, 1.845, 47.037, 0., 0.026, 1.41, 
  "", "", 3., 0.553, "", "", "", "", 4485., 369355., 68.131, 0.827, 3883., 
  0.716, 0.003, 388.3, "people tested", "", "", "", "", "", "", "", "", "", 
  40.74, 5.421242*^6, 14.462, 39.7, 16.821, 10.813, 64800.057, 0.2, 114.316, 
  5.31, 19.6, 20.7, "", 3.6, 82.4, 0.957}, {"NOR", "Europe", "Norway", 
  "2020-07-24", 9092., 7., 9.571, 255., 0., 0., 1677.106, 1.291, 1.766, 
  47.037, 0., 0., 1.42, "", "", 3., 0.553, "", "", "", "", 4530., 373885., 
  68.967, 0.836, 3938., 0.726, 0.002, 411.5, "people tested", "", "", "", "", 
  "", "", "", "", "", 40.74, 5.421242*^6, 14.462, 39.7, 16.821, 10.813, 
  64800.057, 0.2, 114.316, 5.31, 19.6, 20.7, "", 3.6, 82.4, 0.957}, 
 {"NOR", "Europe", "Norway", "2020-07-25", 9111., 19., 11.857, 255., 0., 0., 
  1680.611, 3.505, 2.187, 47.037, 0., 0., 1.47, "", "", "", "", "", "", "", 
  "", 1709., 375594., 69.282, 0.315, 3979., 0.734, 0.003, 335.6, 
  "people tested", "", "", "", "", "", "", "", "", "", 40.74, 5.421242*^6, 
  14.462, 39.7, 16.821, 10.813, 64800.057, 0.2, 114.316, 5.31, 19.6, 20.7, 
  "", 3.6, 82.4, 0.957}, {"NOR", "Europe", "Norway", "2020-07-26", 9117., 6., 
  12.714, 255., 0., 0., 1681.718, 1.107, 2.345, 47.037, 0., 0., 1.48, "", "", 
  "", "", 0.019, 0.003, 0.056, 0.01, 1473., 377067., 69.554, 0.272, 3997., 
  0.737, 0.003, 314.4, "people tested", "", "", "", "", "", "", "", "", "", 
  40.74, 5.421242*^6, 14.462, 39.7, 16.821, 10.813, 64800.057, 0.2, 114.316, 
  5.31, 19.6, 20.7, "", 3.6, 82.4, 0.957}, {"NOR", "Europe", "Norway", 
  "2020-07-27", 9132., 15., 14., 255., 0., 0., 1684.485, 2.767, 2.582, 
  47.037, 0., 0., 1.5, "", "", 7., 1.291, "", "", "", "", 6879., 383946., 
  70.823, 1.269, 4119., 0.76, 0.003, 294.2, "people tested", "", "", "", "", 
  "", "", "", "", "", 40.74, 5.421242*^6, 14.462, 39.7, 16.821, 10.813, 
  64800.057, 0.2, 114.316, 5.31, 19.6, 20.7, "", 3.6, 82.4, 0.957}, 
 {"NOR", "Europe", "Norway", "2020-07-28", 9150., 18., 13.857, 255., 0., 0., 
  1687.805, 3.32, 2.556, 47.037, 0., 0., 1.54, "", "", 5., 0.922, "", "", "", 
  "", 5895., 389841., 71.91, 1.087, 4272., 0.788, 0.003, 308.3, 
  "people tested", "", "", "", "", "", "", "", "", "", 40.74, 5.421242*^6, 
  14.462, 39.7, 16.821, 10.813, 64800.057, 0.2, 114.316, 5.31, 19.6, 20.7, 
  "", 3.6, 82.4, 0.957}, {"NOR", "Europe", "Norway", "2020-07-29", 9172., 
  22., 16.143, 255., 0., 0., 1691.863, 4.058, 2.978, 47.037, 0., 0., 1.59, 
  "", "", 6., 1.107, "", "", "", "", 5900., 395741., 72.998, 1.088, 4410., 
  0.813, 0.004, 273.2, "people tested", "", "", "", "", "", "", "", "", "", 
  40.74, 5.421242*^6, 14.462, 39.7, 16.821, 10.813, 64800.057, 0.2, 114.316, 
  5.31, 19.6, 20.7, "", 3.6, 82.4, 0.957}, {"NOR", "Europe", "Norway", 
  "2020-07-30", 9208., 36., 17.571, 255., 0., 0., 1698.504, 6.641, 3.241, 
  47.037, 0., 0., 1.63, "", "", 6., 1.107, "", "", "", "", 5567., 401308., 
  74.025, 1.027, 4565., 0.842, 0.004, 259.8, "people tested", "", "", "", "", 
  "", "", "", "", "", 40.74, 5.421242*^6, 14.462, 39.7, 16.821, 10.813, 
  64800.057, 0.2, 114.316, 5.31, 19.6, 20.7, "", 3.6, 82.4, 0.957}, 
 {"NOR", "Europe", "Norway", "2020-07-31", 9240., 32., 21.143, 255., 0., 0., 
  1704.406, 5.903, 3.9, 47.037, 0., 0., 1.64, "", "", 3., 0.553, "", "", "", 
  "", 5474., 406782., 75.035, 1.01, 4700., 0.867, 0.004, 222.3, 
  "people tested", "", "", "", "", "", "", "", "", "", 40.74, 5.421242*^6, 
  14.462, 39.7, 16.821, 10.813, 64800.057, 0.2, 114.316, 5.31, 19.6, 20.7, 
  "", 3.6, 82.4, 0.957}, {"NOR", "Europe", "Norway", "2020-08-01", 9253., 
  13., 20.286, 255., 0., 0., 1706.804, 2.398, 3.742, 47.037, 0., 0., 1.64, 
  "", "", "", "", "", "", "", "", 2116., 408898., 75.425, 0.39, 4758., 0.878, 
  0.004, 234.5, "people tested", "", "", "", "", "", "", "", "", "", 40.74, 
  5.421242*^6, 14.462, 39.7, 16.821, 10.813, 64800.057, 0.2, 114.316, 5.31, 
  19.6, 20.7, "", 3.6, 82.4, 0.957}, {"NOR", "Europe", "Norway", 
  "2020-08-02", 9268., 15., 21.571, 255., 0., 0., 1709.571, 2.767, 3.979, 
  47.037, 0., 0., 1.67, "", "", "", "", 0., 0., 0.207, 0.038, 1907., 410805., 
  75.777, 0.352, 4820., 0.889, 0.004, 223.4, "people tested", "", "", "", "", 
  "", "", "", "", "", 40.74, 5.421242*^6, 14.462, 39.7, 16.821, 10.813, 
  64800.057, 0.2, 114.316, 5.31, 19.6, 20.7, "", 3.6, 82.4, 0.957}, 
 {"NOR", "Europe", "Norway", "2020-08-03", 9334., 66., 28.857, 256., 1., 
  0.143, 1721.746, 12.174, 5.323, 47.222, 0.184, 0.026, 1.71, "", "", 14., 
  2.582, "", "", "", "", 9327., 420132., 77.497, 1.72, 5169., 0.953, 0.006, 
  179.1, "people tested", "", "", "", "", "", "", "", "", "", 40.74, 
  5.421242*^6, 14.462, 39.7, 16.821, 10.813, 64800.057, 0.2, 114.316, 5.31, 
  19.6, 20.7, "", 3.6, 82.4, 0.957}, {"NOR", "Europe", "Norway", 
  "2020-08-04", 9362., 28., 30.286, 256., 0., 0.143, 1726.911, 5.165, 5.586, 
  47.222, 0., 0.026, 1.66, "", "", 12., 2.214, "", "", "", "", 8444., 
  428576., 79.055, 1.558, 5534., 1.021, 0.005, 182.7, "people tested", "", 
  "", "", "", "", "", "", "", "", 40.74, 5.421242*^6, 14.462, 39.7, 16.821, 
  10.813, 64800.057, 0.2, 114.316, 5.31, 19.6, 20.7, "", 3.6, 82.4, 0.957}, 
 {"NOR", "Europe", "Norway", "2020-08-05", 9409., 47., 33.857, 256., 0., 
  0.143, 1735.58, 8.67, 6.245, 47.222, 0., 0.026, 1.65, "", "", 11., 2.029, 
  "", "", "", "", 8766., 437342., 80.672, 1.617, 5943., 1.096, 0.006, 175.5, 
  "people tested", "", "", "", "", "", "", "", "", "", 40.74, 5.421242*^6, 
  14.462, 39.7, 16.821, 10.813, 64800.057, 0.2, 114.316, 5.31, 19.6, 20.7, 
  "", 3.6, 82.4, 0.957}, {"NOR", "Europe", "Norway", "2020-08-06", 9468., 
  59., 37.143, 256., 0., 0.143, 1746.463, 10.883, 6.851, 47.222, 0., 0.026, 
  1.63, "", "", 14., 2.582, "", "", "", "", 8692., 446034., 82.275, 1.603, 
  6389., 1.179, 0.006, 172., "people tested", "", "", "", "", "", "", "", "", 
  "", 40.74, 5.421242*^6, 14.462, 39.7, 16.821, 10.813, 64800.057, 0.2, 
  114.316, 5.31, 19.6, 20.7, "", 3.6, 82.4, 0.957}, 
 {"NOR", "Europe", "Norway", "2020-08-07", 9551., 83., 44.429, 256., 0., 
  0.143, 1761.773, 15.31, 8.195, 47.222, 0., 0.026, 1.6, "", "", 15., 2.767, 
  "", "", "", "", 8451., 454485., 83.834, 1.559, 6815., 1.257, 0.007, 153.4, 
  "people tested", "", "", "", "", "", "", "", "", "", 40.74, 5.421242*^6, 
  14.462, 39.7, 16.821, 10.813, 64800.057, 0.2, 114.316, 5.31, 19.6, 20.7, 
  "", 3.6, 82.4, 0.957}, {"NOR", "Europe", "Norway", "2020-08-08", 9599., 
  48., 49.429, 256., 0., 0.143, 1770.627, 8.854, 9.118, 47.222, 0., 0.026, 
  1.53, "", "", "", "", "", "", "", "", 3304., 457789., 84.444, 0.609, 6984., 
  1.288, 0.007, 141.3, "people tested", "", "", "", "", "", "", "", "", "", 
  40.74, 5.421242*^6, 14.462, 39.7, 16.821, 10.813, 64800.057, 0.2, 114.316, 
  5.31, 19.6, 20.7, "", 3.6, 82.4, 0.957}, {"NOR", "Europe", "Norway", 
  "2020-08-09", 9638., 39., 52.857, 256., 0., 0.143, 1777.821, 7.194, 9.75, 
  47.222, 0., 0.026, 1.46, "", "", "", "", 0.019, 0.003, 0.301, 0.056, 3176., 
  460965., 85.029, 0.586, 7166., 1.322, 0.007, 135.6, "people tested", "", 
  "", "", "", "", "", "", "", "", 40.74, 5.421242*^6, 14.462, 39.7, 16.821, 
  10.813, 64800.057, 0.2, 114.316, 5.31, 19.6, 20.7, "", 3.6, 82.4, 0.957}, 
 {"NOR", "Europe", "Norway", "2020-08-10", 9684., 46., 50., 256., 0., 0., 
  1786.307, 8.485, 9.223, 47.222, 0., 0., 1.38, "", "", 16., 2.951, "", "", 
  "", "", 13508., 474473., 87.521, 2.492, 7763., 1.432, 0.006, 155.3, 
  "people tested", "", "", "", "", "", "", "", "", "", 40.74, 5.421242*^6, 
  14.462, 39.7, 16.821, 10.813, 64800.057, 0.2, 114.316, 5.31, 19.6, 20.7, 
  "", 3.6, 82.4, 0.957}, {"NOR", "Europe", "Norway", "2020-08-11", 9751., 
  67., 55.571, 256., 0., 0., 1798.665, 12.359, 10.251, 47.222, 0., 0., 1.33, 
  "", "", 15., 2.767, "", "", "", "", 12979., 487452., 89.915, 2.394, 8411., 
  1.551, 0.007, 151.4, "people tested", "", "", "", "", "", "", "", "", "", 
  40.74, 5.421242*^6, 14.462, 39.7, 16.821, 10.813, 64800.057, 0.2, 114.316, 
  5.31, 19.6, 20.7, "", 3.6, 82.4, 0.957}, {"NOR", "Europe", "Norway", 
  "2020-08-12", 9783., 32., 53.429, 256., 0., 0., 1804.568, 5.903, 9.855, 
  47.222, 0., 0., 1.28, "", "", 15., 2.767, "", "", "", "", 13448., 500900., 
  92.396, 2.481, 9080., 1.675, 0.006, 169.9, "people tested", "", "", "", "", 
  "", "", "", "", "", 40.74, 5.421242*^6, 14.462, 39.7, 16.821, 10.813, 
  64800.057, 0.2, 114.316, 5.31, 19.6, 20.7, "", 3.6, 82.4, 0.957}, 
 {"NOR", "Europe", "Norway", "2020-08-13", 9851., 68., 54.714, 257., 1., 
  0.143, 1817.111, 12.543, 10.093, 47.406, 0.184, 0.026, 1.25, "", "", 12., 
  2.214, "", "", "", "", 13274., 514174., 94.844, 2.449, 9734., 1.796, 0.006, 
  177.9, "people tested", "", "", "", "", "", "", "", "", "", 40.74, 
  5.421242*^6, 14.462, 39.7, 16.821, 10.813, 64800.057, 0.2, 114.316, 5.31, 
  19.6, 20.7, "", 3.6, 82.4, 0.957}, {"NOR", "Europe", "Norway", 
  "2020-08-14", 9908., 57., 51., 261., 4., 0.714, 1827.625, 10.514, 9.407, 
  48.144, 0.738, 0.132, 1.23, "", "", 8., 1.476, "", "", "", "", 13783., 
  527957., 97.387, 2.542, 10496., 1.936, 0.005, 205.8, "people tested", "", 
  "", "", "", "", "", "", "", "", 40.74, 5.421242*^6, 14.462, 39.7, 16.821, 
  10.813, 64800.057, 0.2, 114.316, 5.31, 19.6, 20.7, "", 3.6, 82.4, 0.957}, 
 {"NOR", "Europe", "Norway", "2020-08-15", 9965., 57., 52.286, 261., 0., 
  0.714, 1838.14, 10.514, 9.645, 48.144, 0., 0.132, 1.21, "", "", "", "", "", 
  "", "", "", 6038., 533995., 98.5, 1.114, 10887., 2.008, 0.005, 208.2, 
  "people tested", "", "", "", "", "", "", "", "", "", 40.74, 5.421242*^6, 
  14.462, 39.7, 16.821, 10.813, 64800.057, 0.2, 114.316, 5.31, 19.6, 20.7, 
  "", 3.6, 82.4, 0.957}, {"NOR", "Europe", "Norway", "2020-08-16", 10005., 
  40., 52.429, 261., 0., 0.714, 1845.518, 7.378, 9.671, 48.144, 0., 0.132, 
  1.18, "", "", "", "", 0.019, 0.003, 0.188, 0.035, 5302., 539297., 99.478, 
  0.978, 11190., 2.064, 0.005, 213.4, "people tested", "", "", "", "", "", 
  "", "", "", "", 40.74, 5.421242*^6, 14.462, 39.7, 16.821, 10.813, 
  64800.057, 0.2, 114.316, 5.31, 19.6, 20.7, "", 3.6, 82.4, 0.957}, 
 {"NOR", "Europe", "Norway", "2020-08-17", 10060., 55., 53.714, 261., 0., 
  0.714, 1855.663, 10.145, 9.908, 48.144, 0., 0.132, 1.13, "", "", 14., 
  2.582, "", "", "", "", 18276., 557573., 102.85, 3.371, 11871., 2.19, 0.005, 
  221., "people tested", "", "", "", "", "", "", "", "", "", 40.74, 
  5.421242*^6, 14.462, 39.7, 16.821, 10.813, 64800.057, 0.2, 114.316, 5.31, 
  19.6, 20.7, "", 3.6, 82.4, 0.957}, {"NOR", "Europe", "Norway", 
  "2020-08-18", 10111., 51., 51.429, 262., 1., 0.857, 1865.071, 9.407, 9.486, 
  48.328, 0.184, 0.158, 1.1, "", "", 12., 2.214, "", "", "", "", 16994., 
  574567., 105.984, 3.135, 12445., 2.296, 0.004, 242., "people tested", "", 
  "", "", "", "", "", "", "", "", 40.74, 5.421242*^6, 14.462, 39.7, 16.821, 
  10.813, 64800.057, 0.2, 114.316, 5.31, 19.6, 20.7, "", 3.6, 82.4, 0.957}, 
 {"NOR", "Europe", "Norway", "2020-08-19", 10162., 51., 54.143, 262., 0., 
  0.857, 1874.478, 9.407, 9.987, 48.328, 0., 0.158, 1.08, "", "", 11., 2.029, 
  "", "", "", "", 16541., 591108., 109.036, 3.051, 12887., 2.377, 0.004, 
  238., "people tested", "", "", "", "", "", "", "", "", "", 40.74, 
  5.421242*^6, 14.462, 39.7, 16.821, 10.813, 64800.057, 0.2, 114.316, 5.31, 
  19.6, 20.7, "", 3.6, 82.4, 0.957}, {"NOR", "Europe", "Norway", 
  "2020-08-20", 10197., 35., 49.429, 264., 2., 1., 1880.934, 6.456, 9.118, 
  48.697, 0.369, 0.184, 1.07, "", "", 10., 1.845, "", "", "", "", 15670., 
  606778., 111.926, 2.89, 13229., 2.44, 0.004, 267.6, "people tested", "", 
  "", "", "", "", "", "", "", "", 40.74, 5.421242*^6, 14.462, 39.7, 16.821, 
  10.813, 64800.057, 0.2, 114.316, 5.31, 19.6, 20.7, "", 3.6, 82.4, 0.957}, 
 {"NOR", "Europe", "Norway", "2020-08-21", 10275., 78., 52.429, 264., 0., 
  0.429, 1895.322, 14.388, 9.671, 48.697, 0., 0.079, 1.09, "", "", 13., 
  2.398, "", "", "", "", 15277., 622055., 114.744, 2.818, 13443., 2.48, 
  0.004, 256.4, "people tested", "", "", "", "", "", "", "", "", "", 37.96, 
  5.421242*^6, 14.462, 39.7, 16.821, 10.813, 64800.057, 0.2, 114.316, 5.31, 
  19.6, 20.7, "", 3.6, 82.4, 0.957}, {"NOR", "Europe", "Norway", 
  "2020-08-22", 10299., 24., 47.714, 264., 0., 0.429, 1899.749, 4.427, 8.801, 
  48.697, 0., 0.079, 1.09, "", "", "", "", "", "", "", "", 6818., 628873., 
  116.002, 1.258, 13554., 2.5, 0.004, 284.1, "people tested", "", "", "", "", 
  "", "", "", "", "", 37.96, 5.421242*^6, 14.462, 39.7, 16.821, 10.813, 
  64800.057, 0.2, 114.316, 5.31, 19.6, 20.7, "", 3.6, 82.4, 0.957}, 
 {"NOR", "Europe", "Norway", "2020-08-23", 10323., 24., 45.429, 264., 0., 
  0.429, 1904.176, 4.427, 8.38, 48.697, 0., 0.079, 1.1, "", "", "", "", 
  0.019, 0.003, 0.226, 0.042, 6967., 635840., 117.287, 1.285, 13792., 2.544, 
  0.003, 303.6, "people tested", "", "", "", "", "", "", "", "", "", 37.96, 
  5.421242*^6, 14.462, 39.7, 16.821, 10.813, 64800.057, 0.2, 114.316, 5.31, 
  19.6, 20.7, "", 3.6, 82.4, 0.957}, {"NOR", "Europe", "Norway", 
  "2020-08-24", 10395., 72., 47.857, 264., 0., 0.429, 1917.457, 13.281, 
  8.828, 48.697, 0., 0.079, 1.1, "", "", 17., 3.136, "", "", "", "", 21198., 
  657038., 121.197, 3.91, 14209., 2.621, 0.003, 296.9, "people tested", "", 
  "", "", "", "", "", "", "", "", 37.96, 5.421242*^6, 14.462, 39.7, 16.821, 
  10.813, 64800.057, 0.2, 114.316, 5.31, 19.6, 20.7, "", 3.6, 82.4, 0.957}, 
 {"NOR", "Europe", "Norway", "2020-08-25", 10454., 59., 49., 264., 0., 0.286, 
  1928.34, 10.883, 9.039, 48.697, 0., 0.053, 1.11, "", "", 18., 3.32, "", "", 
  "", "", 19395., 676433., 124.775, 3.578, 14552., 2.684, 0.003, 297., 
  "people tested", "", "", "", "", "", "", "", "", "", 37.96, 5.421242*^6, 
  14.462, 39.7, 16.821, 10.813, 64800.057, 0.2, 114.316, 5.31, 19.6, 20.7, 
  "", 3.6, 82.4, 0.957}, {"NOR", "Europe", "Norway", "2020-08-26", 10504., 
  50., 48.857, 264., 0., 0.286, 1937.563, 9.223, 9.012, 48.697, 0., 0.053, 
  1.11, "", "", 17., 3.136, "", "", "", "", 18870., 695303., 128.255, 3.481, 
  14885., 2.746, 0.003, 304.7, "people tested", "", "", "", "", "", "", "", 
  "", "", 37.96, 5.421242*^6, 14.462, 39.7, 16.821, 10.813, 64800.057, 0.2, 
  114.316, 5.31, 19.6, 20.7, "", 3.6, 82.4, 0.957}, 
 {"NOR", "Europe", "Norway", "2020-08-27", 10542., 38., 49.286, 264., 0., 0., 
  1944.573, 7.009, 9.091, 48.697, 0., 0., 1.14, "", "", 17., 3.136, "", "", 
  "", "", 17356., 712659., 131.457, 3.201, 15126., 2.79, 0.003, 306.9, 
  "people tested", "", "", "", "", "", "", "", "", "", 37.96, 5.421242*^6, 
  14.462, 39.7, 16.821, 10.813, 64800.057, 0.2, 114.316, 5.31, 19.6, 20.7, 
  "", 3.6, 82.4, 0.957}, {"NOR", "Europe", "Norway", "2020-08-28", 10582., 
  40., 43.857, 264., 0., 0., 1951.951, 7.378, 8.09, 48.697, 0., 0., 1.18, "", 
  "", 16., 2.951, "", "", "", "", 16518., 729177., 134.504, 3.047, 15303., 
  2.823, 0.003, 348.9, "people tested", "", "", "", "", "", "", "", "", "", 
  37.96, 5.421242*^6, 14.462, 39.7, 16.821, 10.813, 64800.057, 0.2, 114.316, 
  5.31, 19.6, 20.7, "", 3.6, 82.4, 0.957}, {"NOR", "Europe", "Norway", 
  "2020-08-29", 10611., 29., 44.571, 264., 0., 0., 1957.301, 5.349, 8.222, 
  48.697, 0., 0., 1.25, "", "", "", "", "", "", "", "", 6399., 735576., 
  135.684, 1.18, 15243., 2.812, 0.003, 342., "people tested", "", "", "", "", 
  "", "", "", "", "", 37.96, 5.421242*^6, 14.462, 39.7, 16.821, 10.813, 
  64800.057, 0.2, 114.316, 5.31, 19.6, 20.7, "", 3.6, 82.4, 0.957}, 
 {"NOR", "Europe", "Norway", "2020-08-30", 10643., 32., 45.714, 264., 0., 0., 
  1963.203, 5.903, 8.432, 48.697, 0., 0., 1.33, "", "", "", "", 0.019, 0.003, 
  0.226, 0.042, 6802., 742378., 136.939, 1.255, 15220., 2.807, 0.003, 332.9, 
  "people tested", "", "", "", "", "", "", "", "", "", 37.96, 5.421242*^6, 
  14.462, 39.7, 16.821, 10.813, 64800.057, 0.2, 114.316, 5.31, 19.6, 20.7, 
  "", 3.6, 82.4, 0.957}, {"NOR", "Europe", "Norway", "2020-08-31", 10782., 
  139., 55.286, 264., 0., 0., 1988.843, 25.64, 10.198, 48.697, 0., 0., 1.42, 
  "", "", 12., 2.214, "", "", "", "", 22745., 765123., 141.134, 4.196, 
  15441., 2.848, 0.004, 279.3, "people tested", "", "", "", "", "", "", "", 
  "", "", 37.96, 5.421242*^6, 14.462, 39.7, 16.821, 10.813, 64800.057, 0.2, 
  114.316, 5.31, 19.6, 20.7, "", 3.6, 82.4, 0.957}, 
 {"NOR", "Europe", "Norway", "2020-09-01", 10871., 89., 59.571, 264., 0., 0., 
  2005.26, 16.417, 10.989, 48.697, 0., 0., 1.43, "", "", 11., 2.029, "", "", 
  "", "", 20449., 785572., 144.906, 3.772, 15591., 2.876, 0.004, 261.7, 
  "people tested", "", "", "", "", "", "", "", "", "", 37.96, 5.421242*^6, 
  14.462, 39.7, 16.821, 10.813, 64800.057, 0.2, 114.316, 5.31, 19.6, 20.7, 
  "", 3.6, 82.4, 0.957}, {"NOR", "Europe", "Norway", "2020-09-02", 11034., 
  163., 75.714, 264., 0., 0., 2035.327, 30.067, 13.966, 48.697, 0., 0., 1.44, 
  "", "", 11., 2.029, "", "", "", "", 19200., 804772., 148.448, 3.542, 
  15638., 2.885, 0.005, 206.5, "people tested", "", "", "", "", "", "", "", 
  "", "", 37.96, 5.421242*^6, 14.462, 39.7, 16.821, 10.813, 64800.057, 0.2, 
  114.316, 5.31, 19.6, 20.7, "", 3.6, 82.4, 0.957}, 
 {"NOR", "Europe", "Norway", "2020-09-03", 11120., 86., 82.571, 264., 0., 0., 
  2051.19, 15.864, 15.231, 48.697, 0., 0., 1.39, "", "", 13., 2.398, "", "", 
  "", "", 17751., 822523., 151.722, 3.274, 15695., 2.895, 0.005, 190.1, 
  "people tested", "", "", "", "", "", "", "", "", "", 37.96, 5.421242*^6, 
  14.462, 39.7, 16.821, 10.813, 64800.057, 0.2, 114.316, 5.31, 19.6, 20.7, 
  "", 3.6, 82.4, 0.957}, {"NOR", "Europe", "Norway", "2020-09-04", 11231., 
  111., 92.714, 264., 0., 0., 2071.665, 20.475, 17.102, 48.697, 0., 0., 1.36, 
  "", "", 16., 2.951, "", "", "", "", 15612., 838135., 154.602, 2.88, 15565., 
  2.871, 0.006, 167.9, "people tested", "", "", "", "", "", "", "", "", "", 
  37.96, 5.421242*^6, 14.462, 39.7, 16.821, 10.813, 64800.057, 0.2, 114.316, 
  5.31, 19.6, 20.7, "", 3.6, 82.4, 0.957}, {"NOR", "Europe", "Norway", 
  "2020-09-05", 11296., 65., 97.857, 264., 0., 0., 2083.655, 11.99, 18.051, 
  48.697, 0., 0., 1.34, "", "", "", "", "", "", "", "", 6022., 844157., 
  155.713, 1.111, 15512., 2.861, 0.006, 158.5, "people tested", "", "", "", 
  "", "", "", "", "", "", 37.96, 5.421242*^6, 14.462, 39.7, 16.821, 10.813, 
  64800.057, 0.2, 114.316, 5.31, 19.6, 20.7, "", 3.6, 82.4, 0.957}, 
 {"NOR", "Europe", "Norway", "2020-09-06", 11388., 92., 106.429, 264., 0., 
  0., 2100.626, 16.97, 19.632, 48.697, 0., 0., 1.32, "", "", "", "", 0.019, 
  0.003, 0.226, 0.042, 6430., 850587., 156.899, 1.186, 15458., 2.851, 0.007, 
  145.2, "people tested", "", "", "", "", "", "", "", "", "", 37.96, 
  5.421242*^6, 14.462, 39.7, 16.821, 10.813, 64800.057, 0.2, 114.316, 5.31, 
  19.6, 20.7, "", 3.6, 82.4, 0.957}, {"NOR", "Europe", "Norway", 
  "2020-09-07", 11521., 133., 105.571, 264., 0., 0., 2125.159, 24.533, 
  19.474, 48.697, 0., 0., 1.28, "", "", 15., 2.767, "", "", "", "", 21037., 
  871624., 160.779, 3.88, 15214., 2.806, 0.007, 144.1, "people tested", "", 
  "", "", "", "", "", "", "", "", 37.96, 5.421242*^6, 14.462, 39.7, 16.821, 
  10.813, 64800.057, 0.2, 114.316, 5.31, 19.6, 20.7, "", 3.6, 82.4, 0.957}, 
 {"NOR", "Europe", "Norway", "2020-09-08", 11623., 102., 107.429, 264., 0., 
  0., 2143.974, 18.815, 19.816, 48.697, 0., 0., 1.25, "", "", 11., 2.029, "", 
  "", "", "", 18887., 890511., 164.263, 3.484, 14991., 2.765, 0.007, 139.5, 
  "people tested", "", "", "", "", "", "", "", "", "", 37.96, 5.421242*^6, 
  14.462, 39.7, 16.821, 10.813, 64800.057, 0.2, 114.316, 5.31, 19.6, 20.7, 
  "", 3.6, 82.4, 0.957}, {"NOR", "Europe", "Norway", "2020-09-09", 11746., 
  123., 101.714, 264., 0., 0., 2166.662, 22.689, 18.762, 48.697, 0., 0., 
  1.22, "", "", 14., 2.582, "", "", "", "", 17961., 908472., 167.576, 3.313, 
  14814., 2.733, 0.007, 145.6, "people tested", "", "", "", "", "", "", "", 
  "", "", 37.96, 5.421242*^6, 14.462, 39.7, 16.821, 10.813, 64800.057, 0.2, 
  114.316, 5.31, 19.6, 20.7, "", 3.6, 82.4, 0.957}, 
 {"NOR", "Europe", "Norway", "2020-09-10", 11867., 121., 106.714, 265., 1., 
  0.143, 2188.982, 22.32, 19.684, 48.882, 0.184, 0.026, 1.2, "", "", 11., 
  2.029, "", "", "", "", 15699., 924171., 170.472, 2.896, 14521., 2.679, 
  0.007, 136.1, "people tested", "", "", "", "", "", "", "", "", "", 37.96, 
  5.421242*^6, 14.462, 39.7, 16.821, 10.813, 64800.057, 0.2, 114.316, 5.31, 
  19.6, 20.7, "", 3.6, 82.4, 0.957}, {"NOR", "Europe", "Norway", 
  "2020-09-11", 12003., 136., 110.286, 265., 0., 0.143, 2214.068, 25.087, 
  20.343, 48.882, 0., 0.026, 1.18, "", "", 16., 2.951, "", "", "", "", 
  14987., 939158., 173.237, 2.764, 14432., 2.662, 0.008, 130.9, 
  "people tested", "", "", "", "", "", "", "", "", "", 37.96, 5.421242*^6, 
  14.462, 39.7, 16.821, 10.813, 64800.057, 0.2, 114.316, 5.31, 19.6, 20.7, 
  "", 3.6, 82.4, 0.957}, {"NOR", "Europe", "Norway", "2020-09-12", 12079., 
  76., 111.857, 265., 0., 0.143, 2228.087, 14.019, 20.633, 48.882, 0., 0.026, 
  1.16, "", "", "", "", "", "", "", "", 7118., 946276., 174.55, 1.313, 
  14588., 2.691, 0.008, 130.4, "people tested", "", "", "", "", "", "", "", 
  "", "", 37.96, 5.421242*^6, 14.462, 39.7, 16.821, 10.813, 64800.057, 0.2, 
  114.316, 5.31, 19.6, 20.7, "", 3.6, 82.4, 0.957}, 
 {"NOR", "Europe", "Norway", "2020-09-13", 12154., 75., 109.429, 265., 0., 
  0.143, 2241.922, 13.834, 20.185, 48.882, 0., 0.026, 1.14, "", "", "", "", 
  0.038, 0.007, 0.376, 0.069, 6776., 953052., 175.8, 1.25, 14638., 2.7, 
  0.007, 133.8, "people tested", "", "", "", "", "", "", "", "", "", 37.96, 
  5.421242*^6, 14.462, 39.7, 16.821, 10.813, 64800.057, 0.2, 114.316, 5.31, 
  19.6, 20.7, "", 3.6, 82.4, 0.957}, {"NOR", "Europe", "Norway", 
  "2020-09-14", 12276., 122., 107.857, 265., 0., 0.143, 2264.426, 22.504, 
  19.895, 48.882, 0., 0.026, 1.12, "", "", 21., 3.874, "", "", "", "", 
  21549., 974601., 179.774, 3.975, 14711., 2.714, 0.007, 136.4, 
  "people tested", "", "", "", "", "", "", "", "", "", 37.96, 5.421242*^6, 
  14.462, 39.7, 16.821, 10.813, 64800.057, 0.2, 114.316, 5.31, 19.6, 20.7, 
  "", 3.6, 82.4, 0.957}, {"NOR", "Europe", "Norway", "2020-09-15", 12393., 
  117., 110., 265., 0., 0.143, 2286.008, 21.582, 20.291, 48.882, 0., 0.026, 
  1.1, "", "", 18., 3.32, "", "", "", "", 19027., 993628., 183.284, 3.51, 
  14731., 2.717, 0.007, 133.9, "people tested", "", "", "", "", "", "", "", 
  "", "", 37.96, 5.421242*^6, 14.462, 39.7, 16.821, 10.813, 64800.057, 0.2, 
  114.316, 5.31, 19.6, 20.7, "", 3.6, 82.4, 0.957}, 
 {"NOR", "Europe", "Norway", "2020-09-16", 12498., 105., 107.429, 265., 0., 
  0.143, 2305.376, 19.368, 19.816, 48.882, 0., 0.026, 1.09, "", "", 16., 
  2.951, "", "", "", "", 17710., 1.011338*^6, 186.551, 3.267, 14695., 2.711, 
  0.007, 136.8, "people tested", "", "", "", "", "", "", "", "", "", 37.96, 
  5.421242*^6, 14.462, 39.7, 16.821, 10.813, 64800.057, 0.2, 114.316, 5.31, 
  19.6, 20.7, "", 3.6, 82.4, 0.957}, {"NOR", "Europe", "Norway", 
  "2020-09-17", 12644., 146., 111., 266., 1., 0.143, 2332.307, 26.931, 
  20.475, 49.066, 0.184, 0.026, 1.09, "", "", 20., 3.689, "", "", "", "", 
  15294., 1.026632*^6, 189.372, 2.821, 14637., 2.7, 0.008, 131.9, 
  "people tested", "", "", "", "", "", "", "", "", "", 37.96, 5.421242*^6, 
  14.462, 39.7, 16.821, 10.813, 64800.057, 0.2, 114.316, 5.31, 19.6, 20.7, 
  "", 3.6, 82.4, 0.957}, {"NOR", "Europe", "Norway", "2020-09-18", 12769., 
  125., 109.429, 267., 1., 0.286, 2355.364, 23.057, 20.185, 49.251, 0.184, 
  0.053, 1.08, "", "", 16., 2.951, "", "", "", "", 14154., 1.040786*^6, 
  191.983, 2.611, 14518., 2.678, 0.008, 132.7, "people tested", "", "", "", 
  "", "", "", "", "", "", 37.96, 5.421242*^6, 14.462, 39.7, 16.821, 10.813, 
  64800.057, 0.2, 114.316, 5.31, 19.6, 20.7, "", 3.6, 82.4, 0.957}, 
 {"NOR", "Europe", "Norway", "2020-09-19", 12858., 89., 111.286, 267., 0., 
  0.286, 2371.781, 16.417, 20.528, 49.251, 0., 0.053, 1.07, "", "", "", "", 
  "", "", "", "", 5854., 1.04664*^6, 193.063, 1.08, 14338., 2.645, 0.008, 
  128.8, "people tested", "", "", "", "", "", "", "", "", "", 37.96, 
  5.421242*^6, 14.462, 39.7, 16.821, 10.813, 64800.057, 0.2, 114.316, 5.31, 
  19.6, 20.7, "", 3.6, 82.4, 0.957}, {"NOR", "Europe", "Norway", 
  "2020-09-20", 12897., 39., 106.143, 267., 0., 0.286, 2378.975, 7.194, 
  19.579, 49.251, 0., 0.053, 1.06, "", "", "", "", 0.038, 0.007, 0.433, 0.08, 
  5820., 1.05246*^6, 194.136, 1.074, 14201., 2.62, 0.007, 133.8, 
  "people tested", "", "", "", "", "", "", "", "", "", 37.96, 5.421242*^6, 
  14.462, 39.7, 16.821, 10.813, 64800.057, 0.2, 114.316, 5.31, 19.6, 20.7, 
  "", 3.6, 82.4, 0.957}, {"NOR", "Europe", "Norway", "2020-09-21", 13005., 
  108., 104.143, 267., 0., 0.286, 2398.897, 19.922, 19.21, 49.251, 0., 0.053, 
  1.06, "", "", 23., 4.243, "", "", "", "", 20817., 1.073277*^6, 197.976, 
  3.84, 14097., 2.6, 0.007, 135.4, "people tested", "", "", "", "", "", "", 
  "", "", "", 32.41, 5.421242*^6, 14.462, 39.7, 16.821, 10.813, 64800.057, 
  0.2, 114.316, 5.31, 19.6, 20.7, "", 3.6, 82.4, 0.957}, 
 {"NOR", "Europe", "Norway", "2020-09-22", 13153., 148., 108.571, 267., 0., 
  0.286, 2426.197, 27.3, 20.027, 49.251, 0., 0.053, 1.06, "", "", 21., 3.874, 
  "", "", "", "", 16816., 1.090093*^6, 201.078, 3.102, 13781., 2.542, 0.008, 
  126.9, "people tested", "", "", "", "", "", "", "", "", "", 32.41, 
  5.421242*^6, 14.462, 39.7, 16.821, 10.813, 64800.057, 0.2, 114.316, 5.31, 
  19.6, 20.7, "", 3.6, 82.4, 0.957}, {"NOR", "Europe", "Norway", 
  "2020-09-23", 13277., 124., 111.286, 267., 0., 0.286, 2449.07, 22.873, 
  20.528, 49.251, 0., 0.053, 1.05, "", "", 19., 3.505, "", "", "", "", 
  16379., 1.106472*^6, 204.099, 3.021, 13591., 2.507, 0.008, 122.1, 
  "people tested", "", "", "", "", "", "", "", "", "", 32.41, 5.421242*^6, 
  14.462, 39.7, 16.821, 10.813, 64800.057, 0.2, 114.316, 5.31, 19.6, 20.7, 
  "", 3.6, 82.4, 0.957}, {"NOR", "Europe", "Norway", "2020-09-24", 13406., 
  129., 108.857, 270., 3., 0.571, 2472.865, 23.795, 20.08, 49.804, 0.553, 
  0.105, 1.05, "", "", 24., 4.427, "", "", "", "", 14500., 1.120972*^6, 
  206.774, 2.675, 13477., 2.486, 0.008, 123.8, "people tested", "", "", "", 
  "", "", "", "", "", "", 32.41, 5.421242*^6, 14.462, 39.7, 16.821, 10.813, 
  64800.057, 0.2, 114.316, 5.31, 19.6, 20.7, "", 3.6, 82.4, 0.957}, 
 {"NOR", "Europe", "Norway", "2020-09-25", 13545., 139., 110.857, 270., 0., 
  0.429, 2498.505, 25.64, 20.449, 49.804, 0., 0.079, 1.05, "", "", 19., 
  3.505, "", "", "", "", 13915., 1.134887*^6, 209.341, 2.567, 13443., 2.48, 
  0.008, 121.3, "people tested", "", "", "", "", "", "", "", "", "", 32.41, 
  5.421242*^6, 14.462, 39.7, 16.821, 10.813, 64800.057, 0.2, 114.316, 5.31, 
  19.6, 20.7, "", 3.6, 82.4, 0.957}, {"NOR", "Europe", "Norway", 
  "2020-09-26", 13627., 82., 109.857, 270., 0., 0.429, 2513.631, 15.126, 
  20.264, 49.804, 0., 0.079, 1.05, "", "", "", "", "", "", "", "", 6043., 
  1.14093*^6, 210.455, 1.115, 13470., 2.485, 0.008, 122.6, "people tested", 
  "", "", "", "", "", "", "", "", "", 32.41, 5.421242*^6, 14.462, 39.7, 
  16.821, 10.813, 64800.057, 0.2, 114.316, 5.31, 19.6, 20.7, "", 3.6, 82.4, 
  0.957}, {"NOR", "Europe", "Norway", "2020-09-27", 13698., 71., 114.429, 
  270., 0., 0.429, 2526.727, 13.097, 21.107, 49.804, 0., 0.079, 1.04, "", "", 
  "", "", 0.056, 0.01, 0.282, 0.052, 5994., 1.146924*^6, 211.561, 1.106, 
  13495., 2.489, 0.008, 117.9, "people tested", "", "", "", "", "", "", "", 
  "", "", 32.41, 5.421242*^6, 14.462, 39.7, 16.821, 10.813, 64800.057, 0.2, 
  114.316, 5.31, 19.6, 20.7, "", 3.6, 82.4, 0.957}, 
 {"NOR", "Europe", "Norway", "2020-09-28", 13788., 90., 111.857, 274., 4., 
  1., 2543.329, 16.601, 20.633, 50.542, 0.738, 0.184, 1.03, "", "", 21., 
  3.874, "", "", "", "", 19258., 1.166182*^6, 215.113, 3.552, 13272., 2.448, 
  0.008, 118.7, "people tested", "", "", "", "", "", "", "", "", "", 32.41, 
  5.421242*^6, 14.462, 39.7, 16.821, 10.813, 64800.057, 0.2, 114.316, 5.31, 
  19.6, 20.7, "", 3.6, 82.4, 0.957}, {"NOR", "Europe", "Norway", 
  "2020-09-29", 13915., 127., 108.857, 274., 0., 1., 2566.755, 23.426, 20.08, 
  50.542, 0., 0.184, 1.04, "", "", 24., 4.427, "", "", "", "", 15549., 
  1.181731*^6, 217.982, 2.868, 13091., 2.415, 0.008, 120.3, "people tested", 
  "", "", "", "", "", "", "", "", "", 32.41, 5.421242*^6, 14.462, 39.7, 
  16.821, 10.813, 64800.057, 0.2, 114.316, 5.31, 19.6, 20.7, "", 3.6, 82.4, 
  0.957}, {"NOR", "Europe", "Norway", "2020-09-30", 14027., 112., 107.143, 
  274., 0., 1., 2587.414, 20.659, 19.764, 50.542, 0., 0.184, 1.05, "", "", 
  28., 5.165, "", "", "", "", 15005., 1.196736*^6, 220.749, 2.768, 12895., 
  2.379, 0.008, 120.4, "people tested", "", "", "", "", "", "", "", "", "", 
  32.41, 5.421242*^6, 14.462, 39.7, 16.821, 10.813, 64800.057, 0.2, 114.316, 
  5.31, 19.6, 20.7, "", 3.6, 82.4, 0.957}, {"NOR", "Europe", "Norway", 
  "2020-10-01", 14149., 122., 106.143, 274., 0., 0.571, 2609.919, 22.504, 
  19.579, 50.542, 0., 0.105, 1.07, "", "", 25., 4.611, "", "", "", "", 
  12959., 1.209695*^6, 223.14, 2.39, 12675., 2.338, 0.008, 119.4, 
  "people tested", "", "", "", "", "", "", "", "", "", 32.41, 5.421242*^6, 
  14.462, 39.7, 16.821, 10.813, 64800.057, 0.2, 114.316, 5.31, 19.6, 20.7, 
  "", 3.6, 82.4, 0.957}, {"NOR", "Europe", "Norway", "2020-10-02", 14284., 
  135., 105.571, 275., 1., 0.714, 2634.821, 24.902, 19.474, 50.726, 0.184, 
  0.132, 1.1, "", "", 27., 4.98, "", "", "", "", 13200., 1.222895*^6, 
  225.575, 2.435, 12573., 2.319, 0.008, 119.1, "people tested", "", "", "", 
  "", "", "", "", "", "", 32.41, 5.421242*^6, 14.462, 39.7, 16.821, 10.813, 
  64800.057, 0.2, 114.316, 5.31, 19.6, 20.7, "", 3.6, 82.4, 0.957}, 
 {"NOR", "Europe", "Norway", "2020-10-03", 14362., 78., 105., 275., 0., 
  0.714, 2649.208, 14.388, 19.368, 50.726, 0., 0.132, 1.13, "", "", "", "", 
  "", "", "", "", 5829., 1.228724*^6, 226.65, 1.075, 12542., 2.313, 0.008, 
  119.4, "people tested", "", "", "", "", "", "", "", "", "", 32.41, 
  5.421242*^6, 14.462, 39.7, 16.821, 10.813, 64800.057, 0.2, 114.316, 5.31, 
  19.6, 20.7, "", 3.6, 82.4, 0.957}, {"NOR", "Europe", "Norway", 
  "2020-10-04", 14457., 95., 108.429, 275., 0., 0.714, 2666.732, 17.524, 
  20.001, 50.726, 0., 0.132, 1.15, "", "", "", "", 0.056, 0.01, 0.433, 0.08, 
  6039., 1.234763*^6, 227.764, 1.114, 12548., 2.315, 0.009, 115.7, 
  "people tested", "", "", "", "", "", "", "", "", "", 32.41, 5.421242*^6, 
  14.462, 39.7, 16.821, 10.813, 64800.057, 0.2, 114.316, 5.31, 19.6, 20.7, 
  "", 3.6, 82.4, 0.957}, {"NOR", "Europe", "Norway", "2020-10-05", 14605., 
  148., 116.714, 275., 0., 0.143, 2694.032, 27.3, 21.529, 50.726, 0., 0.026, 
  1.17, "", "", 25., 4.611, "", "", "", "", 19345., 1.254108*^6, 231.332, 
  3.568, 12561., 2.317, 0.009, 107.6, "people tested", "", "", "", "", "", 
  "", "", "", "", 32.41, 5.421242*^6, 14.462, 39.7, 16.821, 10.813, 
  64800.057, 0.2, 114.316, 5.31, 19.6, 20.7, "", 3.6, 82.4, 0.957}, 
 {"NOR", "Europe", "Norway", "2020-10-06", 14784., 179., 124.143, 275., 0., 
  0.143, 2727.05, 33.018, 22.899, 50.726, 0., 0.026, 1.18, "", "", 22., 
  4.058, "", "", "", "", 15020., 1.269128*^6, 234.103, 2.771, 12485., 2.303, 
  0.01, 100.6, "people tested", "", "", "", "", "", "", "", "", "", 32.41, 
  5.421242*^6, 14.462, 39.7, 16.821, 10.813, 64800.057, 0.2, 114.316, 5.31, 
  19.6, 20.7, "", 3.6, 82.4, 0.957}, {"NOR", "Europe", "Norway", 
  "2020-10-07", 15013., 229., 140.857, 275., 0., 0.143, 2769.292, 42.241, 
  25.982, 50.726, 0., 0.026, 1.18, "", "", 25., 4.611, "", "", "", "", 
  14371., 1.283499*^6, 236.754, 2.651, 12395., 2.286, 0.011, 88., 
  "people tested", "", "", "", "", "", "", "", "", "", 32.41, 5.421242*^6, 
  14.462, 39.7, 16.821, 10.813, 64800.057, 0.2, 114.316, 5.31, 19.6, 20.7, 
  "", 3.6, 82.4, 0.957}, {"NOR", "Europe", "Norway", "2020-10-08", 15221., 
  208., 153.143, 275., 0., 0.143, 2807.659, 38.368, 28.249, 50.726, 0., 
  0.026, 1.16, "", "", 27., 4.98, "", "", "", "", 13139., 1.296638*^6, 
  239.177, 2.424, 12420., 2.291, 0.012, 81.1, "people tested", "", "", "", 
  "", "", "", "", "", "", 32.41, 5.421242*^6, 14.462, 39.7, 16.821, 10.813, 
  64800.057, 0.2, 114.316, 5.31, 19.6, 20.7, "", 3.6, 82.4, 0.957}, 
 {"NOR", "Europe", "Norway", "2020-10-09", 15388., 167., 157.714, 275., 0., 
  0., 2838.464, 30.805, 29.092, 50.726, 0., 0., 1.13, "", "", 23., 4.243, "", 
  "", "", "", 12824., 1.309462*^6, 241.543, 2.366, 12367., 2.281, 0.013, 
  78.4, "people tested", "", "", "", "", "", "", "", "", "", 32.41, 
  5.421242*^6, 14.462, 39.7, 16.821, 10.813, 64800.057, 0.2, 114.316, 5.31, 
  19.6, 20.7, "", 3.6, 82.4, 0.957}, {"NOR", "Europe", "Norway", 
  "2020-10-10", 15466., 78., 157.714, 275., 0., 0., 2852.852, 14.388, 29.092, 
  50.726, 0., 0., 1.1, "", "", "", "", "", "", "", "", 5938., 1.3154*^6, 
  242.638, 1.095, 12382., 2.284, 0.013, 78.5, "people tested", "", "", "", 
  "", "", "", "", "", "", 32.41, 5.421242*^6, 14.462, 39.7, 16.821, 10.813, 
  64800.057, 0.2, 114.316, 5.31, 19.6, 20.7, "", 3.6, 82.4, 0.957}, 
 {"NOR", "Europe", "Norway", "2020-10-11", 15524., 58., 152.429, 275., 0., 
  0., 2863.55, 10.699, 28.117, 50.726, 0., 0., 1.08, "", "", "", "", 0.038, 
  0.007, 0.602, 0.111, 6501., 1.321901*^6, 243.837, 1.199, 12448., 2.296, 
  0.012, 81.7, "people tested", "", "", "", "", "", "", "", "", "", 32.41, 
  5.421242*^6, 14.462, 39.7, 16.821, 10.813, 64800.057, 0.2, 114.316, 5.31, 
  19.6, 20.7, "", 3.6, 82.4, 0.957}, {"NOR", "Europe", "Norway", 
  "2020-10-12", 15639., 115., 147.714, 276., 1., 0.143, 2884.763, 21.213, 
  27.247, 50.911, 0.184, 0.026, 1.07, "", "", 31., 5.718, "", "", "", "", 
  19921., 1.341822*^6, 247.512, 3.675, 12531., 2.311, 0.012, 84.8, 
  "people tested", "", "", "", "", "", "", "", "", "", 32.41, 5.421242*^6, 
  14.462, 39.7, 16.821, 10.813, 64800.057, 0.2, 114.316, 5.31, 19.6, 20.7, 
  "", 3.6, 82.4, 0.957}, {"NOR", "Europe", "Norway", "2020-10-13", 15793., 
  154., 144.143, 277., 1., 0.286, 2913.17, 28.407, 26.589, 51.095, 0.184, 
  0.053, 1.08, "", "", 27., 4.98, "", "", "", "", 15840., 1.357662*^6, 
  250.434, 2.922, 12648., 2.333, 0.011, 87.7, "people tested", "", "", "", 
  "", "", "", "", "", "", 32.41, 5.421242*^6, 14.462, 39.7, 16.821, 10.813, 
  64800.057, 0.2, 114.316, 5.31, 19.6, 20.7, "", 3.6, 82.4, 0.957}, 
 {"NOR", "Europe", "Norway", "2020-10-14", 15953., 160., 134.286, 277., 0., 
  0.286, 2942.684, 29.514, 24.77, 51.095, 0., 0.053, 1.1, "", "", 23., 4.243, 
  "", "", "", "", 15342., 1.373004*^6, 253.264, 2.83, 12786., 2.359, 0.011, 
  95.2, "people tested", "", "", "", "", "", "", "", "", "", 32.41, 
  5.421242*^6, 14.462, 39.7, 16.821, 10.813, 64800.057, 0.2, 114.316, 5.31, 
  19.6, 20.7, "", 3.6, 82.4, 0.957}, {"NOR", "Europe", "Norway", 
  "2020-10-15", 16137., 184., 130.857, 278., 1., 0.429, 2976.624, 33.941, 
  24.138, 51.28, 0.184, 0.079, 1.11, "", "", 24., 4.427, "", "", "", "", 
  13857., 1.386861*^6, 255.82, 2.556, 12889., 2.377, 0.01, 98.5, 
  "people tested", "", "", "", "", "", "", "", "", "", 32.41, 5.421242*^6, 
  14.462, 39.7, 16.821, 10.813, 64800.057, 0.2, 114.316, 5.31, 19.6, 20.7, 
  "", 3.6, 82.4, 0.957}, {"NOR", "Europe", "Norway", "2020-10-16", 16272., 
  135., 126.286, 278., 0., 0.429, 3001.526, 24.902, 23.295, 51.28, 0., 0.079, 
  1.13, "", "", 28., 5.165, "", "", "", "", 13144., 1.400005*^6, 258.244, 
  2.425, 12935., 2.386, 0.01, 102.4, "people tested", "", "", "", "", "", "", 
  "", "", "", 32.41, 5.421242*^6, 14.462, 39.7, 16.821, 10.813, 64800.057, 
  0.2, 114.316, 5.31, 19.6, 20.7, "", 3.6, 82.4, 0.957}, 
 {"NOR", "Europe", "Norway", "2020-10-17", 16369., 97., 129., 278., 0., 
  0.429, 3019.419, 17.893, 23.795, 51.28, 0., 0.079, 1.15, "", "", "", "", 
  "", "", "", "", 5974., 1.405979*^6, 259.346, 1.102, 12940., 2.387, 0.01, 
  100.3, "people tested", "", "", "", "", "", "", "", "", "", 32.41, 
  5.421242*^6, 14.462, 39.7, 16.821, 10.813, 64800.057, 0.2, 114.316, 5.31, 
  19.6, 20.7, "", 3.6, 82.4, 0.957}, {"NOR", "Europe", "Norway", 
  "2020-10-18", 16457., 88., 133.286, 278., 0., 0.429, 3035.651, 16.232, 
  24.586, 51.28, 0., 0.079, 1.18, "", "", "", "", 0.113, 0.021, 0.414, 0.076, 
  6452., 1.412431*^6, 260.536, 1.19, 12933., 2.386, 0.01, 97., 
  "people tested", "", "", "", "", "", "", "", "", "", 32.41, 5.421242*^6, 
  14.462, 39.7, 16.821, 10.813, 64800.057, 0.2, 114.316, 5.31, 19.6, 20.7, 
  "", 3.6, 82.4, 0.957}, {"NOR", "Europe", "Norway", "2020-10-19", 16603., 
  146., 137.714, 278., 0., 0.286, 3062.582, 26.931, 25.403, 51.28, 0., 0.053, 
  1.22, "", "", 28., 5.165, "", "", "", "", 20745., 1.433176*^6, 264.363, 
  3.827, 13051., 2.407, 0.011, 94.8, "people tested", "", "", "", "", "", "", 
  "", "", "", 32.41, 5.421242*^6, 14.462, 39.7, 16.821, 10.813, 64800.057, 
  0.2, 114.316, 5.31, 19.6, 20.7, "", 3.6, 82.4, 0.957}, 
 {"NOR", "Europe", "Norway", "2020-10-20", 16772., 169., 139.857, 278., 0., 
  0.143, 3093.756, 31.174, 25.798, 51.28, 0., 0.026, 1.26, "", "", 29., 
  5.349, "", "", "", "", 17083., 1.450259*^6, 267.514, 3.151, 13228., 2.44, 
  0.011, 94.6, "people tested", "", "", "", "", "", "", "", "", "", 32.41, 
  5.421242*^6, 14.462, 39.7, 16.821, 10.813, 64800.057, 0.2, 114.316, 5.31, 
  19.6, 20.7, "", 3.6, 82.4, 0.957}, {"NOR", "Europe", "Norway", 
  "2020-10-21", 16964., 192., 144.429, 279., 1., 0.286, 3129.172, 35.416, 
  26.641, 51.464, 0.184, 0.053, 1.32, "", "", 36., 6.641, "", "", "", "", 
  16269., 1.466528*^6, 270.515, 3.001, 13361., 2.465, 0.011, 92.5, 
  "people tested", "", "", "", "", "", "", "", "", "", 32.41, 5.421242*^6, 
  14.462, 39.7, 16.821, 10.813, 64800.057, 0.2, 114.316, 5.31, 19.6, 20.7, 
  "", 3.6, 82.4, 0.957}, {"NOR", "Europe", "Norway", "2020-10-22", 17234., 
  270., 156.714, 279., 0., 0.143, 3178.976, 49.804, 28.907, 51.464, 0., 
  0.026, 1.38, "", "", 44., 8.116, "", "", "", "", 15670., 1.482198*^6, 
  273.406, 2.89, 13620., 2.512, 0.012, 86.9, "people tested", "", "", "", "", 
  "", "", "", "", "", 32.41, 5.421242*^6, 14.462, 39.7, 16.821, 10.813, 
  64800.057, 0.2, 114.316, 5.31, 19.6, 20.7, "", 3.6, 82.4, 0.957}, 
 {"NOR", "Europe", "Norway", "2020-10-23", 17532., 298., 180., 279., 0., 
  0.143, 3233.945, 54.969, 33.203, 51.464, 0., 0.026, 1.42, "", "", 44., 
  8.116, "", "", "", "", 15505., 1.497703*^6, 276.266, 2.86, 13957., 2.575, 
  0.013, 77.5, "people tested", "", "", "", "", "", "", "", "", "", 32.41, 
  5.421242*^6, 14.462, 39.7, 16.821, 10.813, 64800.057, 0.2, 114.316, 5.31, 
  19.6, 20.7, "", 3.6, 82.4, 0.957}, {"NOR", "Europe", "Norway", 
  "2020-10-24", 17749., 217., 197.143, 279., 0., 0.143, 3273.973, 40.028, 
  36.365, 51.464, 0., 0.026, 1.45, "", "", "", "", "", "", "", "", 7551., 
  1.505254*^6, 277.659, 1.393, 14182., 2.616, 0.014, 71.9, "people tested", 
  "", "", "", "", "", "", "", "", "", 32.41, 5.421242*^6, 14.462, 39.7, 
  16.821, 10.813, 64800.057, 0.2, 114.316, 5.31, 19.6, 20.7, "", 3.6, 82.4, 
  0.957}, {"NOR", "Europe", "Norway", "2020-10-25", 17909., 160., 207.429, 
  279., 0., 0.143, 3303.487, 29.514, 38.262, 51.464, 0., 0.026, 1.47, "", "", 
  "", "", 0.075, 0.014, 0.809, 0.149, 7831., 1.513085*^6, 279.103, 1.445, 
  14379., 2.652, 0.014, 69.3, "people tested", "", "", "", "", "", "", "", 
  "", "", 32.41, 5.421242*^6, 14.462, 39.7, 16.821, 10.813, 64800.057, 0.2, 
  114.316, 5.31, 19.6, 20.7, "", 3.6, 82.4, 0.957}, 
 {"NOR", "Europe", "Norway", "2020-10-26", 18342., 433., 248.429, 279., 0., 
  0.143, 3383.358, 79.871, 45.825, 51.464, 0., 0.026, 1.5, "", "", 54., 
  9.961, "", "", "", "", 23645., 1.53673*^6, 283.465, 4.362, 14793., 2.729, 
  0.017, 59.5, "people tested", "", "", "", "", "", "", "", "", "", 43.52, 
  5.421242*^6, 14.462, 39.7, 16.821, 10.813, 64800.057, 0.2, 114.316, 5.31, 
  19.6, 20.7, "", 3.6, 82.4, 0.957}, {"NOR", "Europe", "Norway", 
  "2020-10-27", 18666., 324., 270.571, 280., 1., 0.286, 3443.122, 59.765, 
  49.909, 51.649, 0.184, 0.053, 1.49, "", "", 51., 9.407, "", "", "", "", 
  21085., 1.557815*^6, 287.354, 3.889, 15365., 2.834, 0.018, 56.8, 
  "people tested", "", "", "", "", "", "", "", "", "", 43.52, 5.421242*^6, 
  14.462, 39.7, 16.821, 10.813, 64800.057, 0.2, 114.316, 5.31, 19.6, 20.7, 
  "", 3.6, 82.4, 0.957}, {"NOR", "Europe", "Norway", "2020-10-28", 19069., 
  403., 300.714, 280., 0., 0.143, 3517.46, 74.337, 55.47, 51.649, 0., 0.026, 
  1.49, "", "", 49., 9.039, "", "", "", "", 21366., 1.579181*^6, 291.295, 
  3.941, 16093., 2.969, 0.019, 53.5, "people tested", "", "", "", "", "", "", 
  "", "", "", 43.52, 5.421242*^6, 14.462, 39.7, 16.821, 10.813, 64800.057, 
  0.2, 114.316, 5.31, 19.6, 20.7, "", 3.6, 82.4, 0.957}, 
 {"NOR", "Europe", "Norway", "2020-10-29", 19564., 495., 332.857, 281., 1., 
  0.286, 3608.767, 91.307, 61.399, 51.833, 0.184, 0.053, 1.49, "", "", 47., 
  8.67, "", "", "", "", 21117., 1.600298*^6, 295.19, 3.895, 16871., 3.112, 
  0.02, 50.7, "people tested", "", "", "", "", "", "", "", "", "", 43.52, 
  5.421242*^6, 14.462, 39.7, 16.821, 10.813, 64800.057, 0.2, 114.316, 5.31, 
  19.6, 20.7, "", 3.6, 82.4, 0.957}, {"NOR", "Europe", "Norway", 
  "2020-10-30", 20062., 498., 361.429, 282., 1., 0.429, 3700.628, 91.861, 
  66.669, 52.018, 0.184, 0.079, 1.48, "", "", 60., 11.068, "", "", "", "", 
  20736., 1.621034*^6, 299.015, 3.825, 17619., 3.25, 0.021, 48.7, 
  "people tested", "", "", "", "", "", "", "", "", "", 43.52, 5.421242*^6, 
  14.462, 39.7, 16.821, 10.813, 64800.057, 0.2, 114.316, 5.31, 19.6, 20.7, 
  "", 3.6, 82.4, 0.957}, {"NOR", "Europe", "Norway", "2020-10-31", 20331., 
  269., 368.857, 282., 0., 0.429, 3750.248, 49.62, 68.039, 52.018, 0., 0.079, 
  1.47, "", "", 60., 11.068, "", "", "", "", 9666., 1.6307*^6, 300.798, 
  1.783, 17921., 3.306, 0.021, 48.6, "people tested", "", "", "", "", "", "", 
  "", "", "", 43.52, 5.421242*^6, 14.462, 39.7, 16.821, 10.813, 64800.057, 
  0.2, 114.316, 5.31, 19.6, 20.7, "", 3.6, 82.4, 0.957}, 
 {"NOR", "Europe", "Norway", "2020-11-01", 20635., 304., 389.429, 282., 0., 
  0.429, 3806.323, 56.076, 71.834, 52.018, 0., 0.079, 1.46, "", "", 63., 
  11.621, 0.094, 0.017, 1.016, 0.187, 9787., 1.640487*^6, 302.604, 1.805, 
  18200., 3.357, 0.021, 46.7, "people tested", "", "", "", "", "", "", "", 
  "", "", 43.52, 5.421242*^6, 14.462, 39.7, 16.821, 10.813, 64800.057, 0.2, 
  114.316, 5.31, 19.6, 20.7, "", 3.6, 82.4, 0.957}, 
 {"NOR", "Europe", "Norway", "2020-11-02", 21339., 704., 428.143, 282., 0., 
  0.429, 3936.183, 129.86, 78.975, 52.018, 0., 0.079, 1.46, "", "", 64., 
  11.805, "", "", "", "", 28042., 1.668529*^6, 307.776, 5.173, 18828., 3.473, 
  0.023, 44., "people tested", "", "", "", "", "", "", "", "", "", 43.52, 
  5.421242*^6, 14.462, 39.7, 16.821, 10.813, 64800.057, 0.2, 114.316, 5.31, 
  19.6, 20.7, "", 3.6, 82.4, 0.957}, {"NOR", "Europe", "Norway", 
  "2020-11-03", 21956., 617., 470., 282., 0., 0.286, 4049.994, 113.812, 
  86.696, 52.018, 0., 0.053, 1.42, "", "", 61., 11.252, "", "", "", "", 
  27347., 1.695876*^6, 312.821, 5.044, 19723., 3.638, 0.024, 42., 
  "people tested", "", "", "", "", "", "", "", "", "", 43.52, 5.421242*^6, 
  14.462, 39.7, 16.821, 10.813, 64800.057, 0.2, 114.316, 5.31, 19.6, 20.7, 
  "", 3.6, 82.4, 0.957}, {"NOR", "Europe", "Norway", "2020-11-04", 22578., 
  622., 501.286, 282., 0., 0.286, 4164.728, 114.734, 92.467, 52.018, 0., 
  0.053, 1.38, "", "", 70., 12.912, "", "", "", "", 25895., 1.721771*^6, 
  317.597, 4.777, 20370., 3.757, 0.025, 40.6, "people tested", "", "", "", 
  "", "", "", "", "", "", 43.52, 5.421242*^6, 14.462, 39.7, 16.821, 10.813, 
  64800.057, 0.2, 114.316, 5.31, 19.6, 20.7, "", 3.6, 82.4, 0.957}, 
 {"NOR", "Europe", "Norway", "2020-11-05", 23229., 651., 523.571, 284., 2., 
  0.429, 4284.811, 120.083, 96.578, 52.387, 0.369, 0.079, 1.35, "", "", 72., 
  13.281, "", "", "", "", 27871., 1.749642*^6, 322.738, 5.141, 21335., 3.935, 
  0.025, 40.7, "people tested", "", "", "", "", "", "", "", "", "", 52.78, 
  5.421242*^6, 14.462, 39.7, 16.821, 10.813, 64800.057, 0.2, 114.316, 5.31, 
  19.6, 20.7, "", 3.6, 82.4, 0.957}, {"NOR", "Europe", "Norway", 
  "2020-11-06", 23835., 606., 539., 285., 1., 0.429, 4396.594, 111.783, 
  99.424, 52.571, 0.184, 0.079, 1.31, "", "", 88., 16.232, "", "", "", "", 
  27391., 1.777033*^6, 327.791, 5.053, 22286., 4.111, 0.024, 41.3, 
  "people tested", "", "", "", "", "", "", "", "", "", 52.78, 5.421242*^6, 
  14.462, 39.7, 16.821, 10.813, 64800.057, 0.2, 114.316, 5.31, 19.6, 20.7, 
  "", 3.6, 82.4, 0.957}, {"NOR", "Europe", "Norway", "2020-11-07", 24243., 
  408., 558.857, 285., 0., 0.429, 4471.853, 75.26, 103.087, 52.571, 0., 
  0.079, 1.28, "", "", 92., 16.97, "", "", "", "", 12580., 1.789613*^6, 
  330.111, 2.321, 22702., 4.188, 0.025, 40.6, "people tested", "", "", "", 
  "", "", "", "", "", "", 52.78, 5.421242*^6, 14.462, 39.7, 16.821, 10.813, 
  64800.057, 0.2, 114.316, 5.31, 19.6, 20.7, "", 3.6, 82.4, 0.957}, 
 {"NOR", "Europe", "Norway", "2020-11-08", 24732., 489., 585.286, 285., 0., 
  0.429, 4562.054, 90.201, 107.962, 52.571, 0., 0.079, 1.26, "", "", 96., 
  17.708, 0.32, 0.059, 1.844, 0.34, 11751., 1.801364*^6, 332.279, 2.168, 
  22982., 4.239, 0.025, 39.3, "people tested", "", "", "", "", "", "", "", 
  "", "", 52.78, 5.421242*^6, 14.462, 39.7, 16.821, 10.813, 64800.057, 0.2, 
  114.316, 5.31, 19.6, 20.7, "", 3.6, 82.4, 0.957}, 
 {"NOR", "Europe", "Norway", "2020-11-09", 25325., 593., 569.429, 285., 0., 
  0.429, 4671.439, 109.385, 105.037, 52.571, 0., 0.079, 1.22, "", "", 97., 
  17.893, "", "", "", "", 31137., 1.832501*^6, 338.022, 5.744, 23425., 4.321, 
  0.024, 41.1, "people tested", "", "", "", "", "", "", "", "", "", 54.63, 
  5.421242*^6, 14.462, 39.7, 16.821, 10.813, 64800.057, 0.2, 114.316, 5.31, 
  19.6, 20.7, "", 3.6, 82.4, 0.957}, {"NOR", "Europe", "Norway", 
  "2020-11-10", 25887., 562., 561.571, 285., 0., 0.429, 4775.105, 103.666, 
  103.587, 52.571, 0., 0.079, 1.18, "", "", 104., 19.184, "", "", "", "", 
  25727., 1.858228*^6, 342.768, 4.746, 23193., 4.278, 0.024, 41.3, 
  "people tested", "", "", "", "", "", "", "", "", "", 54.63, 5.421242*^6, 
  14.462, 39.7, 16.821, 10.813, 64800.057, 0.2, 114.316, 5.31, 19.6, 20.7, 
  "", 3.6, 82.4, 0.957}, {"NOR", "Europe", "Norway", "2020-11-11", 26511., 
  624., 561.857, 285., 0., 0.429, 4890.208, 115.103, 103.64, 52.571, 0., 
  0.079, 1.17, "", "", 95., 17.524, "", "", "", "", 23879., 1.882107*^6, 
  347.173, 4.405, 22905., 4.225, 0.025, 40.8, "people tested", "", "", "", 
  "", "", "", "", "", "", 56.02, 5.421242*^6, 14.462, 39.7, 16.821, 10.813, 
  64800.057, 0.2, 114.316, 5.31, 19.6, 20.7, "", 3.6, 82.4, 0.957}, 
 {"NOR", "Europe", "Norway", "2020-11-12", 27228., 717., 571.286, 291., 6., 
  1., 5022.465, 132.258, 105.379, 53.678, 1.107, 0.184, 1.16, "", "", 110., 
  20.291, "", "", "", "", 23686., 1.905793*^6, 351.542, 4.369, 22307., 4.115, 
  0.026, 39., "people tested", "", "", "", "", "", "", "", "", "", 56.02, 
  5.421242*^6, 14.462, 39.7, 16.821, 10.813, 64800.057, 0.2, 114.316, 5.31, 
  19.6, 20.7, "", 3.6, 82.4, 0.957}, {"NOR", "Europe", "Norway", 
  "2020-11-13", 27916., 688., 583., 294., 3., 1.286, 5149.374, 126.908, 
  107.54, 54.231, 0.553, 0.237, 1.14, "", "", 109., 20.106, "", "", "", "", 
  22181., 1.927974*^6, 355.633, 4.091, 21563., 3.978, 0.027, 37., 
  "people tested", "", "", "", "", "", "", "", "", "", 56.02, 5.421242*^6, 
  14.462, 39.7, 16.821, 10.813, 64800.057, 0.2, 114.316, 5.31, 19.6, 20.7, 
  "", 3.6, 82.4, 0.957}, {"NOR", "Europe", "Norway", "2020-11-14", 28434., 
  518., 598.714, 294., 0., 1.286, 5244.924, 95.55, 110.439, 54.231, 0., 
  0.237, 1.13, "", "", 117., 21.582, "", "", "", "", 9927., 1.937901*^6, 
  357.464, 1.831, 21184., 3.908, 0.028, 35.4, "people tested", "", "", "", 
  "", "", "", "", "", "", 56.02, 5.421242*^6, 14.462, 39.7, 16.821, 10.813, 
  64800.057, 0.2, 114.316, 5.31, 19.6, 20.7, "", 3.6, 82.4, 0.957}, 
 {"NOR", "Europe", "Norway", "2020-11-15", 28434., 0., 528.857, 294., 0., 
  1.286, 5244.924, 0., 97.553, 54.231, 0., 0.237, 1.11, "", "", 127., 23.426, 
  0.32, 0.059, 2.07, 0.382, 10970., 1.948871*^6, 359.488, 2.024, 21072., 
  3.887, 0.025, 39.8, "people tested", "", "", "", "", "", "", "", "", "", 
  56.02, 5.421242*^6, 14.462, 39.7, 16.821, 10.813, 64800.057, 0.2, 114.316, 
  5.31, 19.6, 20.7, "", 3.6, 82.4, 0.957}, {"NOR", "Europe", "Norway", 
  "2020-11-16", 28434., 0., 444.143, 294., 0., 1.286, 5244.924, 0., 81.926, 
  54.231, 0., 0.237, 1.12, "", "", 135., 24.902, "", "", "", "", 28509., 
  1.97738*^6, 364.747, 5.259, 20697., 3.818, 0.021, 46.6, "people tested", 
  "", "", "", "", "", "", "", "", "", 56.02, 5.421242*^6, 14.462, 39.7, 
  16.821, 10.813, 64800.057, 0.2, 114.316, 5.31, 19.6, 20.7, "", 3.6, 82.4, 
  0.957}, {"NOR", "Europe", "Norway", "2020-11-17", 30114., 1680., 603.857, 
  298., 4., 1.857, 5554.816, 309.892, 111.387, 54.969, 0.738, 0.343, 1.18, 
  "", "", 139., 25.64, "", "", "", "", 21823., 1.999203*^6, 368.772, 4.025, 
  20139., 3.715, 0.03, 33.4, "people tested", "", "", "", "", "", "", "", "", 
  "", 56.02, 5.421242*^6, 14.462, 39.7, 16.821, 10.813, 64800.057, 0.2, 
  114.316, 5.31, 19.6, 20.7, "", 3.6, 82.4, 0.957}, 
 {"NOR", "Europe", "Norway", "2020-11-18", 30770., 656., 608.429, 300., 2., 
  2.143, 5675.821, 121.005, 112.23, 55.338, 0.369, 0.395, 1.13, "", "", 143., 
  26.378, "", "", "", "", 21612., 2.020815*^6, 372.759, 3.987, 19815., 3.655, 
  0.031, 32.6, "people tested", "", "", "", "", "", "", "", "", "", 56.02, 
  5.421242*^6, 14.462, 39.7, 16.821, 10.813, 64800.057, 0.2, 114.316, 5.31, 
  19.6, 20.7, "", 3.6, 82.4, 0.957}, {"NOR", "Europe", "Norway", 
  "2020-11-19", 31441., 671., 601.857, 305., 5., 2., 5799.594, 123.772, 
  111.018, 56.26, 0.922, 0.369, 1.08, "", "", 138., 25.455, "", "", "", "", 
  19395., 2.04021*^6, 376.336, 3.578, 19202., 3.542, 0.031, 31.9, 
  "people tested", "", "", "", "", "", "", "", "", "", 56.02, 5.421242*^6, 
  14.462, 39.7, 16.821, 10.813, 64800.057, 0.2, 114.316, 5.31, 19.6, 20.7, 
  "", 3.6, 82.4, 0.957}, {"NOR", "Europe", "Norway", "2020-11-20", 32014., 
  573., 585.429, 306., 1., 1.714, 5905.289, 105.695, 107.988, 56.445, 0.184, 
  0.316, 1.04, "", "", 127., 23.426, "", "", "", "", 18159., 2.058369*^6, 
  379.686, 3.35, 18628., 3.436, 0.031, 31.8, "people tested", "", "", "", "", 
  "", "", "", "", "", 56.02, 5.421242*^6, 14.462, 39.7, 16.821, 10.813, 
  64800.057, 0.2, 114.316, 5.31, 19.6, 20.7, "", 3.6, 82.4, 0.957}, 
 {"NOR", "Europe", "Norway", "2020-11-21", 32352., 338., 559.714, 306., 0., 
  1.714, 5967.636, 62.347, 103.245, 56.445, 0., 0.316, 1., "", "", 124., 
  22.873, "", "", "", "", 8312., 2.066681*^6, 381.219, 1.533, 18397., 3.394, 
  0.03, 32.9, "people tested", "", "", "", "", "", "", "", "", "", 56.02, 
  5.421242*^6, 14.462, 39.7, 16.821, 10.813, 64800.057, 0.2, 114.316, 5.31, 
  19.6, 20.7, "", 3.6, 82.4, 0.957}, {"NOR", "Europe", "Norway", 
  "2020-11-22", 32765., 413., 618.714, 306., 0., 1.714, 6043.818, 76.182, 
  114.128, 56.445, 0., 0.316, 0.98, "", "", 129., 23.795, 0.452, 0.083, 
  2.051, 0.378, 8378., 2.075059*^6, 382.765, 1.545, 18027., 3.325, 0.034, 
  29.1, "people tested", "", "", "", "", "", "", "", "", "", 56.02, 
  5.421242*^6, 14.462, 39.7, 16.821, 10.813, 64800.057, 0.2, 114.316, 5.31, 
  19.6, 20.7, "", 3.6, 82.4, 0.957}, {"NOR", "Europe", "Norway", 
  "2020-11-23", 33183., 418., 678.429, 311., 5., 2.429, 6120.922, 77.104, 
  125.143, 57.367, 0.922, 0.448, 0.94, "", "", 138., 25.455, "", "", "", "", 
  25787., 2.100846*^6, 387.521, 4.757, 17638., 3.253, 0.038, 26., 
  "people tested", "", "", "", "", "", "", "", "", "", 56.02, 5.421242*^6, 
  14.462, 39.7, 16.821, 10.813, 64800.057, 0.2, 114.316, 5.31, 19.6, 20.7, 
  "", 3.6, 82.4, 0.957}, {"NOR", "Europe", "Norway", "2020-11-24", 33717., 
  534., 514.714, 314., 3., 2.286, 6219.424, 98.501, 94.944, 57.92, 0.553, 
  0.422, 0.91, "", "", 128., 23.611, "", "", "", "", 19526., 2.120372*^6, 
  391.123, 3.602, 17310., 3.193, 0.03, 33.6, "people tested", "", "", "", "", 
  "", "", "", "", "", 56.02, 5.421242*^6, 14.462, 39.7, 16.821, 10.813, 
  64800.057, 0.2, 114.316, 5.31, 19.6, 20.7, "", 3.6, 82.4, 0.957}, 
 {"NOR", "Europe", "Norway", "2020-11-25", 34268., 551., 499.714, 316., 2., 
  2.286, 6321.061, 101.637, 92.177, 58.289, 0.369, 0.422, 0.9, "", "", 116., 
  21.397, "", "", "", "", 19441., 2.139813*^6, 394.709, 3.586, 17000., 3.136, 
  0.029, 34., "people tested", "", "", "", "", "", "", "", "", "", 56.02, 
  5.421242*^6, 14.462, 39.7, 16.821, 10.813, 64800.057, 0.2, 114.316, 5.31, 
  19.6, 20.7, "", 3.6, 82.4, 0.957}, {"NOR", "Europe", "Norway", 
  "2020-11-26", 34748., 480., 472.429, 316., 0., 1.571, 6409.601, 88.541, 
  87.144, 58.289, 0., 0.29, 0.89, "", "", 123., 22.689, "", "", "", "", 
  18607., 2.15842*^6, 398.141, 3.432, 16887., 3.115, 0.028, 35.7, 
  "people tested", "", "", "", "", "", "", "", "", "", 56.02, 5.421242*^6, 
  14.462, 39.7, 16.821, 10.813, 64800.057, 0.2, 114.316, 5.31, 19.6, 20.7, 
  "", 3.6, 82.4, 0.957}, {"NOR", "Europe", "Norway", "2020-11-27", 35193., 
  445., 454.143, 328., 12., 3.143, 6491.686, 82.085, 83.771, 60.503, 2.214, 
  0.58, 0.88, "", "", 121., 22.32, "", "", "", "", 15948., 2.174368*^6, 
  401.083, 2.942, 16571., 3.057, 0.027, 36.5, "people tested", "", "", "", 
  "", "", "", "", "", "", 56.02, 5.421242*^6, 14.462, 39.7, 16.821, 10.813, 
  64800.057, 0.2, 114.316, 5.31, 19.6, 20.7, "", 3.6, 82.4, 0.957}, 
 {"NOR", "Europe", "Norway", "2020-11-28", 35546., 353., 456.286, 328., 0., 
  3.143, 6556.8, 65.114, 84.166, 60.503, 0., 0.58, 0.88, "", "", 118., 
  21.766, "", "", "", "", 7030., 2.181398*^6, 402.38, 1.297, 16388., 3.023, 
  0.028, 35.9, "people tested", "", "", "", "", "", "", "", "", "", 56.02, 
  5.421242*^6, 14.462, 39.7, 16.821, 10.813, 64800.057, 0.2, 114.316, 5.31, 
  19.6, 20.7, "", 3.6, 82.4, 0.957}, {"NOR", "Europe", "Norway", 
  "2020-11-29", 35828., 282., 437.571, 328., 0., 3.143, 6608.818, 52.018, 
  80.714, 60.503, 0., 0.58, 0.87, "", "", 123., 22.689, 0.263, 0.049, 1.788, 
  0.33, 7108., 2.188506*^6, 403.691, 1.311, 16207., 2.99, 0.027, 37., 
  "people tested", "", "", "", "", "", "", "", "", "", 56.02, 5.421242*^6, 
  14.462, 39.7, 16.821, 10.813, 64800.057, 0.2, 114.316, 5.31, 19.6, 20.7, 
  "", 3.6, 82.4, 0.957}, {"NOR", "Europe", "Norway", "2020-11-30", 36150., 
  322., 423.857, 332., 4., 3., 6668.214, 59.396, 78.185, 61.241, 0.738, 
  0.553, 0.86, "", "", 129., 23.795, "", "", "", "", 23003., 2.211509*^6, 
  407.934, 4.243, 15809., 2.916, 0.027, 37.3, "people tested", "", "", "", 
  "", "", "", "", "", "", 56.02, 5.421242*^6, 14.462, 39.7, 16.821, 10.813, 
  64800.057, 0.2, 114.316, 5.31, 19.6, 20.7, "", 3.6, 82.4, 0.957}, 
 {"NOR", "Europe", "Norway", "2020-12-01", 36591., 441., 410.571, 334., 2., 
  2.857, 6749.56, 81.347, 75.734, 61.609, 0.369, 0.527, 0.85, "", "", 128., 
  23.611, "", "", "", "", 18365., 2.229874*^6, 411.322, 3.388, 15643., 2.886, 
  0.026, 38.1, "people tested", "", "", "", "", "", "", "", "", "", 56.02, 
  5.421242*^6, 14.462, 39.7, 16.821, 10.813, 64800.057, 0.2, 114.316, 5.31, 
  19.6, 20.7, "", 3.6, 82.4, 0.957}, {"NOR", "Europe", "Norway", 
  "2020-12-02", 36969., 378., 385.857, 351., 17., 5., 6819.286, 69.726, 
  71.175, 64.745, 3.136, 0.922, 0.86, "", "", 128., 23.611, "", "", "", "", 
  17647., 2.247521*^6, 414.577, 3.255, 15387., 2.838, 0.025, 39.9, 
  "people tested", 0., 0., "", "", "", 0., 0., "", "", 56.02, 5.421242*^6, 
  14.462, 39.7, 16.821, 10.813, 64800.057, 0.2, 114.316, 5.31, 19.6, 20.7, 
  "", 3.6, 82.4, 0.957}, {"NOR", "Europe", "Norway", "2020-12-03", 37371., 
  402., 374.714, 353., 2., 5.286, 6893.439, 74.153, 69.12, 65.114, 0.369, 
  0.975, 0.88, "", "", 111., 20.475, "", "", "", "", 17591., 2.265112*^6, 
  417.822, 3.245, 15242., 2.812, 0.025, 40.7, "people tested", 0., 0., "", 
  0., 0., 0., 0., "", 0., 56.02, 5.421242*^6, 14.462, 39.7, 16.821, 10.813, 
  64800.057, 0.2, 114.316, 5.31, 19.6, 20.7, "", 3.6, 82.4, 0.957}, 
 {"NOR", "Europe", "Norway", "2020-12-04", 37801., 430., 372.571, 354., 1., 
  3.714, 6972.756, 79.318, 68.724, 65.299, 0.184, 0.685, 0.9, "", "", 128., 
  23.611, "", "", "", "", 15710., 2.280822*^6, 420.719, 2.898, 15208., 2.805, 
  0.024, 40.8, "people tested", 0., 0., "", 0., 0., 0., 0., "", 0., 56.02, 
  5.421242*^6, 14.462, 39.7, 16.821, 10.813, 64800.057, 0.2, 114.316, 5.31, 
  19.6, 20.7, "", 3.6, 82.4, 0.957}, {"NOR", "Europe", "Norway", 
  "2020-12-05", 38073., 272., 361., 354., 0., 3.714, 7022.929, 50.173, 66.59, 
  65.299, 0., 0.685, 0.91, "", "", 131., 24.164, "", "", "", "", 6814., 
  2.287636*^6, 421.976, 1.257, 15177., 2.8, 0.024, 42., "people tested", 0., 
  0., "", 0., 0., 0., 0., "", 0., 56.02, 5.421242*^6, 14.462, 39.7, 16.821, 
  10.813, 64800.057, 0.2, 114.316, 5.31, 19.6, 20.7, "", 3.6, 82.4, 0.957}, 
 {"NOR", "Europe", "Norway", "2020-12-06", 38323., 250., 356.429, 354., 0., 
  3.714, 7069.044, 46.115, 65.747, 65.299, 0., 0.685, 0.92, "", "", 132., 
  24.349, 0.358, 0.066, 2.089, 0.385, 7391., 2.295027*^6, 423.34, 1.363, 
  15217., 2.807, 0.023, 42.7, "people tested", 0., 0., "", 0., 0., 0., 0., 
  "", 0., 56.02, 5.421242*^6, 14.462, 39.7, 16.821, 10.813, 64800.057, 0.2, 
  114.316, 5.31, 19.6, 20.7, "", 3.6, 82.4, 0.957}, 
 {"NOR", "Europe", "Norway", "2020-12-07", 38703., 380., 364.714, 359., 5., 
  3.857, 7139.139, 70.095, 67.275, 66.221, 0.922, 0.711, 0.93, "", "", 151., 
  27.853, "", "", "", "", 23707., 2.318734*^6, 427.713, 4.373, 15318., 2.826, 
  0.024, 42., "people tested", 0., 0., "", 0., 0., 0., 0., "", 0., 56.02, 
  5.421242*^6, 14.462, 39.7, 16.821, 10.813, 64800.057, 0.2, 114.316, 5.31, 
  19.6, 20.7, "", 3.6, 82.4, 0.957}, {"NOR", "Europe", "Norway", 
  "2020-12-08", 39163., 460., 367.429, 361., 2., 3.857, 7223.99, 84.851, 
  67.776, 66.59, 0.369, 0.711, 0.94, "", "", 139., 25.64, "", "", "", "", 
  19045., 2.337779*^6, 431.226, 3.513, 15415., 2.843, 0.024, 42., 
  "people tested", 0., 0., "", 0., 0., 0., 0., "", 0., 56.02, 5.421242*^6, 
  14.462, 39.7, 16.821, 10.813, 64800.057, 0.2, 114.316, 5.31, 19.6, 20.7, 
  "", 3.6, 82.4, 0.957}, {"NOR", "Europe", "Norway", "2020-12-09", 39525., 
  362., 365.143, 361., 0., 1.429, 7290.765, 66.774, 67.354, 66.59, 0., 0.264, 
  0.95, "", "", 132., 24.349, "", "", "", "", 18923., 2.356702*^6, 434.716, 
  3.491, 15597., 2.877, 0.023, 42.7, "people tested", 0., 0., "", 0., 0., 0., 
  0., "", 0., 56.02, 5.421242*^6, 14.462, 39.7, 16.821, 10.813, 64800.057, 
  0.2, 114.316, 5.31, 19.6, 20.7, "", 3.6, 82.4, 0.957}, 
 {"NOR", "Europe", "Norway", "2020-12-10", 40023., 498., 378.857, 382., 21., 
  4.143, 7382.626, 91.861, 69.884, 70.464, 3.874, 0.764, 0.97, "", "", 136., 
  25.087, "", "", "", "", 19338., 2.37604*^6, 438.283, 3.567, 15847., 2.923, 
  0.024, 41.8, "people tested", 0., 0., "", 0., 0., 0., 0., "", 0., 56.02, 
  5.421242*^6, 14.462, 39.7, 16.821, 10.813, 64800.057, 0.2, 114.316, 5.31, 
  19.6, 20.7, "", 3.6, 82.4, 0.957}, {"NOR", "Europe", "Norway", 
  "2020-12-11", 40439., 416., 376.857, 387., 5., 4.714, 7459.361, 76.735, 
  69.515, 71.386, 0.922, 0.87, 0.99, "", "", 132., 24.349, "", "", "", "", 
  17848., 2.393888*^6, 441.576, 3.292, 16152., 2.979, 0.023, 42.9, 
  "people tested", 0., 0., "", 0., 0., 0., 0., "", 0., 56.02, 5.421242*^6, 
  14.462, 39.7, 16.821, 10.813, 64800.057, 0.2, 114.316, 5.31, 19.6, 20.7, 
  "", 3.6, 82.4, 0.957}, {"NOR", "Europe", "Norway", "2020-12-12", 40803., 
  364., 390., 387., 0., 4.714, 7526.504, 67.143, 71.939, 71.386, 0., 0.87, 
  1., "", "", 118., 21.766, "", "", "", "", 9001., 2.402889*^6, 443.236, 
  1.66, 16465., 3.037, 0.024, 42.2, "people tested", 0., 0., "", 0., 0., 0., 
  0., "", 0., 56.02, 5.421242*^6, 14.462, 39.7, 16.821, 10.813, 64800.057, 
  0.2, 114.316, 5.31, 19.6, 20.7, "", 3.6, 82.4, 0.957}, 
 {"NOR", "Europe", "Norway", "2020-12-13", 41003., 200., 382.857, 387., 0., 
  4.714, 7563.396, 36.892, 70.622, 71.386, 0., 0.87, 1., "", "", 121., 22.32, 
  0.376, 0.069, 1.524, 0.281, 9143., 2.412032*^6, 444.922, 1.687, 16715., 
  3.083, 0.023, 43.7, "people tested", 0., 0., "", 0., 0., 0., 0., "", 0., 
  56.02, 5.421242*^6, 14.462, 39.7, 16.821, 10.813, 64800.057, 0.2, 114.316, 
  5.31, 19.6, 20.7, "", 3.6, 82.4, 0.957}, {"NOR", "Europe", "Norway", 
  "2020-12-14", 41334., 331., 375.857, 393., 6., 4.857, 7624.452, 61.056, 
  69.33, 72.493, 1.107, 0.896, 1., "", "", 133., 24.533, "", "", "", "", 
  26097., 2.438129*^6, 449.736, 4.814, 17056., 3.146, 0.022, 45.4, 
  "people tested", 0., 0., "", 0., 0., 0., 0., "", 0., 56.02, 5.421242*^6, 
  14.462, 39.7, 16.821, 10.813, 64800.057, 0.2, 114.316, 5.31, 19.6, 20.7, 
  "", 3.6, 82.4, 0.957}, {"NOR", "Europe", "Norway", "2020-12-15", 41852., 
  518., 384.143, 395., 2., 4.857, 7720.002, 95.55, 70.859, 72.862, 0.369, 
  0.896, 1.02, "", "", 126., 23.242, "", "", "", "", 22617., 2.460746*^6, 
  453.908, 4.172, 17567., 3.24, 0.022, 45.7, "people tested", 0., 0., "", 0., 
  0., 0., 0., "", 0., 56.02, 5.421242*^6, 14.462, 39.7, 16.821, 10.813, 
  64800.057, 0.2, 114.316, 5.31, 19.6, 20.7, "", 3.6, 82.4, 0.957}, 
 {"NOR", "Europe", "Norway", "2020-12-16", 42312., 460., 398.143, 402., 7., 
  5.857, 7804.854, 84.851, 73.441, 74.153, 1.291, 1.08, 1.03, "", "", 133., 
  24.533, "", "", "", "", 23165., 2.483911*^6, 458.181, 4.273, 18173., 3.352, 
  0.022, 45.6, "people tested", 0., 0., "", 0., 0., 0., 0., "", 0., 56.02, 
  5.421242*^6, 14.462, 39.7, 16.821, 10.813, 64800.057, 0.2, 114.316, 5.31, 
  19.6, 20.7, "", 3.6, 82.4, 0.957}, {"NOR", "Europe", "Norway", 
  "2020-12-17", 42776., 464., 393.286, 404., 2., 3.143, 7890.443, 85.589, 
  72.545, 74.522, 0.369, 0.58, 1.04, "", "", 121., 22.32, "", "", "", "", 
  23964., 2.507875*^6, 462.602, 4.42, 18834., 3.474, 0.021, 47.9, 
  "people tested", 0., 0., "", 0., 0., 0., 0., "", 0., 56.02, 5.421242*^6, 
  14.462, 39.7, 16.821, 10.813, 64800.057, 0.2, 114.316, 5.31, 19.6, 20.7, 
  "", 3.6, 82.4, 0.957}, {"NOR", "Europe", "Norway", "2020-12-18", 43207., 
  431., 395.429, 404., 0., 2.429, 7969.945, 79.502, 72.941, 74.522, 0., 
  0.448, 1.06, "", "", 122., 22.504, "", "", "", "", 24284., 2.532159*^6, 
  467.081, 4.479, 19753., 3.644, 0.02, 50., "people tested", 0., 0., "", 0., 
  0., 0., 0., "", 0., 56.02, 5.421242*^6, 14.462, 39.7, 16.821, 10.813, 
  64800.057, 0.2, 114.316, 5.31, 19.6, 20.7, "", 3.6, 82.4, 0.957}, 
 {"NOR", "Europe", "Norway", "2020-12-19", 43582., 375., 397., 404., 0., 
  2.429, 8039.117, 69.172, 73.23, 74.522, 0., 0.448, 1.07, "", "", 136., 
  25.087, "", "", "", "", 13331., 2.54549*^6, 469.54, 2.459, 20372., 3.758, 
  0.019, 51.3, "people tested", 0., 0., "", 0., 0., 0., 0., "", 0., 56.02, 
  5.421242*^6, 14.462, 39.7, 16.821, 10.813, 64800.057, 0.2, 114.316, 5.31, 
  19.6, 20.7, "", 3.6, 82.4, 0.957}, {"NOR", "Europe", "Norway", 
  "2020-12-20", 43905., 323., 414.571, 404., 0., 2.429, 8098.698, 59.58, 
  76.472, 74.522, 0., 0.448, 1.07, "", "", 138., 25.455, 0.263, 0.049, 1.863, 
  0.344, 12719., 2.558209*^6, 471.886, 2.346, 20882., 3.852, 0.02, 50.4, 
  "people tested", 0., 0., "", 0., 0., 0., 0., "", 0., 56.02, 5.421242*^6, 
  14.462, 39.7, 16.821, 10.813, 64800.057, 0.2, 114.316, 5.31, 19.6, 20.7, 
  "", 3.6, 82.4, 0.957}, {"NOR", "Europe", "Norway", "2020-12-21", 44336., 
  431., 428.857, 405., 1., 1.714, 8178.2, 79.502, 79.107, 74.706, 0.184, 
  0.316, 1.08, "", "", 146., 26.931, "", "", "", "", 31807., 2.590016*^6, 
  477.753, 5.867, 21698., 4.002, 0.02, 50.6, "people tested", 0., 0., "", 0., 
  0., 0., 0., "", 0., 56.02, 5.421242*^6, 14.462, 39.7, 16.821, 10.813, 
  64800.057, 0.2, 114.316, 5.31, 19.6, 20.7, "", 3.6, 82.4, 0.957}, 
 {"NOR", "Europe", "Norway", "2020-12-22", 44932., 596., 440., 405., 0., 
  1.429, 8288.138, 109.938, 81.162, 74.706, 0., 0.264, 1.08, "", "", 138., 
  25.455, "", "", "", "", 26569., 2.616585*^6, 482.654, 4.901, 22263., 4.107, 
  0.02, 50.6, "people tested", 0., 0., "", 0., 0., 0., 0., "", 0., 56.02, 
  5.421242*^6, 14.462, 39.7, 16.821, 10.813, 64800.057, 0.2, 114.316, 5.31, 
  19.6, 20.7, "", 3.6, 82.4, 0.957}, {"NOR", "Europe", "Norway", 
  "2020-12-23", 45455., 523., 449., 421., 16., 2.714, 8384.61, 96.472, 
  82.822, 77.657, 2.951, 0.501, 1.07, "", "", 129., 23.795, "", "", "", "", 
  18386., 2.634971*^6, 486.046, 3.391, 21580., 3.981, 0.021, 48.1, 
  "people tested", 0., 0., "", 0., 0., 0., 0., "", 0., 56.02, 5.421242*^6, 
  14.462, 39.7, 16.821, 10.813, 64800.057, 0.2, 114.316, 5.31, 19.6, 20.7, 
  "", 3.6, 82.4, 0.957}, {"NOR", "Europe", "Norway", "2020-12-24", 45931., 
  476., 450.714, 421., 0., 2.429, 8472.413, 87.803, 83.139, 77.657, 0., 
  0.448, 1.07, "", "", 123., 22.689, "", "", "", "", 6106., 2.641077*^6, 
  487.172, 1.126, 19029., 3.51, 0.024, 42.2, "people tested", 0., 0., "", 0., 
  0., 0., 0., "", 0., 56.02, 5.421242*^6, 14.462, 39.7, 16.821, 10.813, 
  64800.057, 0.2, 114.316, 5.31, 19.6, 20.7, "", 3.6, 82.4, 0.957}, 
 {"NOR", "Europe", "Norway", "2020-12-25", 46248., 317., 434.429, 421., 0., 
  2.429, 8530.886, 58.474, 80.135, 77.657, 0., 0.448, 1.08, "", "", 113., 
  20.844, "", "", "", "", 6594., 2.647671*^6, 488.388, 1.216, 16502., 3.044, 
  0.026, 38., "people tested", 0., 0., "", 0., 0., 0., 0., "", 0., 56.02, 
  5.421242*^6, 14.462, 39.7, 16.821, 10.813, 64800.057, 0.2, 114.316, 5.31, 
  19.6, 20.7, "", 3.6, 82.4, 0.957}, {"NOR", "Europe", "Norway", 
  "2020-12-26", 46678., 430., 442.286, 421., 0., 2.429, 8610.204, 79.318, 
  81.584, 77.657, 0., 0.448, 1.1, "", "", 112., 20.659, "", "", "", "", 
  10927., 2.658598*^6, 490.404, 2.016, 16158., 2.98, 0.027, 36.5, 
  "people tested", 0., 0., "", 0., 0., 0., 0., "", 0., 56.02, 5.421242*^6, 
  14.462, 39.7, 16.821, 10.813, 64800.057, 0.2, 114.316, 5.31, 19.6, 20.7, 
  "", 3.6, 82.4, 0.957}, {"NOR", "Europe", "Norway", "2020-12-27", 47059., 
  381., 450.571, 421., 0., 2.429, 8680.483, 70.279, 83.112, 77.657, 0., 
  0.448, 1.12, "", "", 129., 23.795, 0.263, 0.049, 1.468, 0.271, 10307., 
  2.668905*^6, 492.305, 1.901, 15814., 2.917, 0.028, 35.1, "people tested", 
  5., 5., "", 5., 1., 0., 0., "", 0., 56.02, 5.421242*^6, 14.462, 39.7, 
  16.821, 10.813, 64800.057, 0.2, 114.316, 5.31, 19.6, 20.7, "", 3.6, 82.4, 
  0.957}, {"NOR", "Europe", "Norway", "2020-12-28", 47585., 526., 464.143, 
  429., 8., 3.429, 8777.509, 97.026, 85.616, 79.133, 1.476, 0.632, 1.13, "", 
  "", 141., 26.009, "", "", "", "", 21779., 2.690684*^6, 496.322, 4.017, 
  14381., 2.653, 0.032, 31., "people tested", 610., 610., "", 605., 87., 
  0.01, 0.01, "", 16., 56.02, 5.421242*^6, 14.462, 39.7, 16.821, 10.813, 
  64800.057, 0.2, 114.316, 5.31, 19.6, 20.7, "", 3.6, 82.4, 0.957}, 
 {"NOR", "Europe", "Norway", "2020-12-29", 48278., 693., 478., 433., 4., 4., 
  8905.339, 127.83, 88.172, 79.871, 0.738, 0.738, 1.13, "", "", 151., 27.853, 
  "", "", "", "", 19357., 2.710041*^6, 499.893, 3.571, 13351., 2.463, 0.036, 
  27.9, "people tested", 1677., 1677., "", 1067., 240., 0.03, 0.03, "", 44., 
  56.02, 5.421242*^6, 14.462, 39.7, 16.821, 10.813, 64800.057, 0.2, 114.316, 
  5.31, 19.6, 20.7, "", 3.6, 82.4, 0.957}, {"NOR", "Europe", "Norway", 
  "2020-12-30", 49010., 732., 507.857, 436., 3., 2.143, 9040.364, 135.024, 
  93.679, 80.424, 0.553, 0.395, 1.12, "", "", 145., 26.747, "", "", "", "", 
  19150., 2.729191*^6, 503.425, 3.532, 13460., 2.483, 0.038, 26.5, 
  "people tested", 2106., 2106., "", 429., 301., 0.04, 0.04, "", 56., 56.02, 
  5.421242*^6, 14.462, 39.7, 16.821, 10.813, 64800.057, 0.2, 114.316, 5.31, 
  19.6, 20.7, "", 3.6, 82.4, 0.957}, {"NOR", "Europe", "Norway", 
  "2020-12-31", 49567., 557., 519.429, 436., 0., 2.143, 9143.108, 102.744, 
  95.814, 80.424, 0., 0.395, 1.11, "", "", 140., 25.824, "", "", "", "", 
  9076., 2.738267*^6, 505.1, 1.674, 13884., 2.561, 0.037, 26.7, 
  "people tested", 2179., 2179., "", 73., 311., 0.04, 0.04, "", 57., 56.02, 
  5.421242*^6, 14.462, 39.7, 16.821, 10.813, 64800.057, 0.2, 114.316, 5.31, 
  19.6, 20.7, "", 3.6, 82.4, 0.957}, {"NOR", "Europe", "Norway", 
  "2021-01-01", 49803., 236., 507.857, 436., 0., 2.143, 9186.64, 43.532, 
  93.679, 80.424, 0., 0.395, 1.1, "", "", 126., 23.242, "", "", "", "", 
  7281., 2.745548*^6, 506.443, 1.343, 13982., 2.579, 0.036, 27.5, 
  "people tested", 2185., 2185., "", 6., 312., 0.04, 0.04, "", 58., 56.02, 
  5.421242*^6, 14.462, 39.7, 16.821, 10.813, 64800.057, 0.2, 114.316, 5.31, 
  19.6, 20.7, "", 3.6, 82.4, 0.957}, {"NOR", "Europe", "Norway", 
  "2021-01-02", 50266., 463., 512.571, 436., 0., 2.143, 9272.045, 85.405, 
  94.549, 80.424, 0., 0.395, 1.12, "", "", 127., 23.426, "", "", "", "", 
  15327., 2.760875*^6, 509.27, 2.827, 14611., 2.695, 0.035, 28.5, 
  "people tested", 2185., 2185., "", 0., 312., 0.04, 0.04, "", 58., 56.02, 
  5.421242*^6, 14.462, 39.7, 16.821, 10.813, 64800.057, 0.2, 114.316, 5.31, 
  19.6, 20.7, "", 3.6, 82.4, 0.957}, {"NOR", "Europe", "Norway", 
  "2021-01-03", 50716., 450., 522.429, 436., 0., 2.143, 9355.052, 83.007, 
  96.367, 80.424, 0., 0.395, 1.13, "", "", 128., 23.611, 0.207, 0.038, 1.825, 
  0.337, 15308., 2.776183*^6, 512.094, 2.824, 15325., 2.827, 0.034, 29.3, 
  "people tested", 2205., 2205., "", 20., 314., 0.04, 0.04, "", 58., 56.02, 
  5.421242*^6, 14.462, 39.7, 16.821, 10.813, 64800.057, 0.2, 114.316, 5.31, 
  19.6, 20.7, "", 3.6, 82.4, 0.957}, {"NOR", "Europe", "Norway", 
  "2021-01-04", 51245., 529., 522.857, 449., 13., 2.857, 9452.631, 97.579, 
  96.446, 82.822, 2.398, 0.527, 1.14, "", "", 129., 23.795, "", "", "", "", 
  37945., 2.814128*^6, 519.093, 6.999, 17635., 3.253, 0.03, 33.7, 
  "people tested", 2212., 2212., "", 7., 229., 0.04, 0.04, "", 42., 61.11, 
  5.421242*^6, 14.462, 39.7, 16.821, 10.813, 64800.057, 0.2, 114.316, 5.31, 
  19.6, 20.7, "", 3.6, 82.4, 0.957}, {"NOR", "Europe", "Norway", 
  "2021-01-05", 52180., 935., 557.429, 452., 3., 2.714, 9625.101, 172.47, 
  102.823, 83.376, 0.553, 0.501, 1.15, "", "", 133., 24.533, "", "", "", "", 
  31723., 2.845851*^6, 524.944, 5.852, 19401., 3.579, 0.029, 34.8, 
  "people tested", 5599., 5599., "", 3387., 560., 0.1, 0.1, "", 103., 61.11, 
  5.421242*^6, 14.462, 39.7, 16.821, 10.813, 64800.057, 0.2, 114.316, 5.31, 
  19.6, 20.7, "", 3.6, 82.4, 0.957}, {"NOR", "Europe", "Norway", 
  "2021-01-06", 52967., 787., 565.286, 465., 13., 4.143, 9770.27, 145.17, 
  104.272, 85.774, 2.398, 0.764, 1.14, "", "", 129., 23.795, "", "", "", "", 
  29833., 2.875684*^6, 530.447, 5.503, 20928., 3.86, 0.027, 37., 
  "people tested", 14672., 14672., "", 9073., 1795., 0.27, 0.27, "", 331., 
  61.11, 5.421242*^6, 14.462, 39.7, 16.821, 10.813, 64800.057, 0.2, 114.316, 
  5.31, 19.6, 20.7, "", 3.6, 82.4, 0.957}, {"NOR", "Europe", "Norway", 
  "2021-01-07", 53792., 825., 603.571, 467., 2., 4.429, 9922.45, 152.179, 
  111.335, 86.143, 0.369, 0.817, 1.11, "", "", 127., 23.426, "", "", "", "", 
  29215., 2.904899*^6, 535.836, 5.389, 23805., 4.391, 0.025, 39.4, 
  "people tested", 21231., 21231., "", 6559., 2722., 0.39, 0.39, "", 502., 
  61.11, 5.421242*^6, 14.462, 39.7, 16.821, 10.813, 64800.057, 0.2, 114.316, 
  5.31, 19.6, 20.7, "", 3.6, 82.4, 0.957}, {"NOR", "Europe", "Norway", 
  "2021-01-08", 54476., 684., 667.571, 472., 5., 5.143, 10048.62, 126.17, 
  123.14, 87.065, 0.922, 0.949, 1.08, "", "", 131., 24.164, "", "", "", "", 
  27642., 2.932541*^6, 540.935, 5.099, 26713., 4.927, 0.025, 40., 
  "people tested", 22846., 22846., "", 1615., 2952., 0.42, 0.42, "", 545., 
  61.11, 5.421242*^6, 14.462, 39.7, 16.821, 10.813, 64800.057, 0.2, 114.316, 
  5.31, 19.6, 20.7, "", 3.6, 82.4, 0.957}, {"NOR", "Europe", "Norway", 
  "2021-01-09", 54919., 443., 664.714, 472., 0., 5.143, 10130.335, 81.716, 
  122.613, 87.065, 0., 0.949, 1.05, "", "", 125., 23.057, "", "", "", "", 
  15382., 2.947923*^6, 543.773, 2.837, 26721., 4.929, 0.025, 40.2, 
  "people tested", 22983., 22983., "", 137., 2971., 0.42, 0.42, "", 548., 
  61.11, 5.421242*^6, 14.462, 39.7, 16.821, 10.813, 64800.057, 0.2, 114.316, 
  5.31, 19.6, 20.7, "", 3.6, 82.4, 0.957}, {"NOR", "Europe", "Norway", 
  "2021-01-10", 55474., 555., 679.714, 472., 0., 5.143, 10232.711, 102.375, 
  125.38, 87.065, 0., 0.949, 1.01, "", "", 143., 26.378, 0.414, 0.076, 1.712, 
  0.316, 14645., 2.962568*^6, 546.474, 2.701, 26626., 4.911, 0.026, 39.2, 
  "people tested", 23095., 23095., "", 112., 2984., 0.43, 0.43, "", 550., 
  61.11, 5.421242*^6, 14.462, 39.7, 16.821, 10.813, 64800.057, 0.2, 114.316, 
  5.31, 19.6, 20.7, "", 3.6, 82.4, 0.957}, {"NOR", "Europe", "Norway", 
  "2021-01-11", 55903., 429., 665.429, 478., 6., 4.143, 10311.844, 79.133, 
  122.745, 88.172, 1.107, 0.764, 0.97, "", "", 147., 27.116, "", "", "", "", 
  32575., 2.995143*^6, 552.483, 6.009, 25859., 4.77, 0.026, 38.9, 
  "people tested", 23468., 23468., "", 373., 3037., 0.43, 0.43, "", 560., 
  61.11, 5.421242*^6, 14.462, 39.7, 16.821, 10.813, 64800.057, 0.2, 114.316, 
  5.31, 19.6, 20.7, "", 3.6, 82.4, 0.957}, {"NOR", "Europe", "Norway", 
  "2021-01-12", 56615., 712., 633.571, 482., 4., 4.286, 10443.179, 131.335, 
  116.868, 88.91, 0.738, 0.791, 0.94, "", "", 149., 27.484, "", "", "", "", 
  23541., 3.018684*^6, 556.825, 4.342, 24690., 4.554, 0.026, 39., 
  "people tested", 27734., 27734., "", 4266., 3162., 0.51, 0.51, "", 583., 
  61.11, 5.421242*^6, 14.462, 39.7, 16.821, 10.813, 64800.057, 0.2, 114.316, 
  5.31, 19.6, 20.7, "", 3.6, 82.4, 0.957}, {"NOR", "Europe", "Norway", 
  "2021-01-13", 57282., 667., 616.429, 509., 27., 6.286, 10566.213, 123.035, 
  113.706, 93.89, 4.98, 1.159, 0.9, "", "", 156., 28.776, "", "", "", "", 
  22262., 3.040946*^6, 560.932, 4.106, 23609., 4.355, 0.026, 38.3, 
  "people tested", 37575., 37575., "", 9841., 3272., 0.69, 0.69, "", 604., 
  61.11, 5.421242*^6, 14.462, 39.7, 16.821, 10.813, 64800.057, 0.2, 114.316, 
  5.31, 19.6, 20.7, "", 3.6, 82.4, 0.957}, {"NOR", "Europe", "Norway", 
  "2021-01-14", 57736., 454., 563.429, 511., 2., 6.286, 10649.958, 83.745, 
  103.93, 94.259, 0.369, 1.159, 0.87, "", "", 164., 30.251, "", "", "", "", 
  20172., 3.061118*^6, 564.653, 3.721, 22317., 4.117, 0.025, 39.6, 
  "people tested", 46055., 46055., "", 8480., 3546., 0.85, 0.85, "", 654., 
  61.11, 5.421242*^6, 14.462, 39.7, 16.821, 10.813, 64800.057, 0.2, 114.316, 
  5.31, 19.6, 20.7, "", 3.6, 82.4, 0.957}, {"NOR", "Europe", "Norway", 
  "2021-01-15", 58202., 466., 532.286, 517., 6., 6.429, 10735.916, 85.958, 
  98.185, 95.366, 1.107, 1.186, 0.85, "", "", 158., 29.145, "", "", "", "", 
  18577., 3.079695*^6, 568.079, 3.427, 21022., 3.878, 0.025, 39.5, 
  "people tested", 50552., 50552., "", 4497., 3958., 0.93, 0.93, "", 730., 
  61.11, 5.421242*^6, 14.462, 39.7, 16.821, 10.813, 64800.057, 0.2, 114.316, 
  5.31, 19.6, 20.7, "", 3.6, 82.4, 0.957}, {"NOR", "Europe", "Norway", 
  "2021-01-16", 58445., 243., 503.714, 517., 0., 6.429, 10780.74, 44.824, 
  92.915, 95.366, 0., 1.186, 0.82, "", "", 150., 27.669, "", "", "", "", 
  8649., 3.088344*^6, 569.675, 1.595, 20060., 3.7, 0.025, 39.8, 
  "people tested", 51304., 51304., "", 752., 4046., 0.95, 0.95, "", 746., 
  66.67, 5.421242*^6, 14.462, 39.7, 16.821, 10.813, 64800.057, 0.2, 114.316, 
  5.31, 19.6, 20.7, "", 3.6, 82.4, 0.957}, {"NOR", "Europe", "Norway", 
  "2021-01-17", 58651., 206., 453.857, 517., 0., 6.429, 10818.739, 37.999, 
  83.718, 95.366, 0., 1.186, 0.81, "", "", 158., 29.145, 0.263, 0.049, 1.693, 
  0.312, 8639., 3.096983*^6, 571.268, 1.594, 19202., 3.542, 0.024, 42.3, 
  "people tested", 51671., 51666., 5., 367., 4082., 0.95, 0.95, 0., 753., 
  66.67, 5.421242*^6, 14.462, 39.7, 16.821, 10.813, 64800.057, 0.2, 114.316, 
  5.31, 19.6, 20.7, "", 3.6, 82.4, 0.957}, {"NOR", "Europe", "Norway", 
  "2021-01-18", 59034., 383., 447.286, 521., 4., 6.143, 10889.387, 70.648, 
  82.506, 96.103, 0.738, 1.133, 0.8, "", "", 152., 28.038, "", "", "", "", 
  23254., 3.120237*^6, 575.558, 4.289, 17871., 3.296, 0.025, 40., 
  "people tested", 53263., 52958., 305., 1592., 4256., 0.98, 0.98, 0.01, 
  785., 66.67, 5.421242*^6, 14.462, 39.7, 16.821, 10.813, 64800.057, 0.2, 
  114.316, 5.31, 19.6, 20.7, "", 3.6, 82.4, 0.957}, 
 {"NOR", "Europe", "Norway", "2021-01-19", 59456., 422., 405.857, 525., 4., 
  6.143, 10967.229, 77.842, 74.864, 96.841, 0.738, 1.133, 0.79, "", "", 132., 
  24.349, "", "", "", "", 17861., 3.138098*^6, 578.852, 3.295, 17059., 3.147, 
  0.024, 42., "people tested", 58686., 57558., 1128., 5423., 4422., 1.08, 
  1.06, 0.02, 816., 66.67, 5.421242*^6, 14.462, 39.7, 16.821, 10.813, 
  64800.057, 0.2, 114.316, 5.31, 19.6, 20.7, "", 3.6, 82.4, 0.957}, 
 {"NOR", "Europe", "Norway", "2021-01-20", 59887., 431., 372.143, 543., 18., 
  4.857, 11046.731, 79.502, 68.645, 100.162, 3.32, 0.896, 0.78, "", "", 124., 
  22.873, "", "", "", "", 17558., 3.155656*^6, 582.091, 3.239, 16387., 3.023, 
  0.023, 44., "people tested", 69457., 67634., 1823., 10771., 4555., 1.28, 
  1.25, 0.03, 840., 66.67, 5.421242*^6, 14.462, 39.7, 16.821, 10.813, 
  64800.057, 0.2, 114.316, 5.31, 19.6, 20.7, "", 3.6, 82.4, 0.957}, 
 {"NOR", "Europe", "Norway", "2021-01-21", 60259., 372., 360.429, 544., 1., 
  4.714, 11115.35, 68.619, 66.485, 100.346, 0.184, 0.87, 0.78, "", "", 125., 
  23.057, "", "", "", "", 15225., 3.170881*^6, 584.899, 2.808, 15680., 2.892, 
  0.023, 43.5, "people tested", 78096., 76104., 1992., 8639., 4577., 1.44, 
  1.4, 0.04, 844., 66.67, 5.421242*^6, 14.462, 39.7, 16.821, 10.813, 
  64800.057, 0.2, 114.316, 5.31, 19.6, 20.7, "", 3.6, 82.4, 0.957}, 
 {"NOR", "Europe", "Norway", "2021-01-22", 60565., 306., 337.571, 544., 0., 
  3.857, 11171.794, 56.445, 62.268, 100.346, 0., 0.711, 0.78, "", "", 131., 
  24.164, "", "", "", "", 15008., 3.185889*^6, 587.668, 2.768, 15171., 2.798, 
  0.022, 44.9, "people tested", 81439., 79440., 1999., 3343., 4412., 1.5, 
  1.47, 0.04, 814., 66.67, 5.421242*^6, 14.462, 39.7, 16.821, 10.813, 
  64800.057, 0.2, 114.316, 5.31, 19.6, 20.7, "", 3.6, 82.4, 0.957}, 
 {"NOR", "Europe", "Norway", "2021-01-23", 60803., 238., 336.857, 544., 0., 
  3.857, 11215.696, 43.901, 62.137, 100.346, 0., 0.711, 0.79, "", "", 129., 
  23.795, "", "", "", "", 8479., 3.194368*^6, 589.232, 1.564, 15146., 2.794, 
  0.022, 45., "people tested", 81802., 79803., 1999., 363., 4357., 1.51, 
  1.47, 0.04, 804., 70.37, 5.421242*^6, 14.462, 39.7, 16.821, 10.813, 
  64800.057, 0.2, 114.316, 5.31, 19.6, 20.7, "", 3.6, 82.4, 0.957}, 
 {"NOR", "Europe", "Norway", "2021-01-24", 61082., 279., 347.286, 544., 0., 
  3.857, 11267.16, 51.464, 64.06, 100.346, 0., 0.711, 0.79, "", "", 135., 
  24.902, 0.245, 0.045, 1.712, 0.316, 9572., 3.20394*^6, 590.997, 1.766, 
  15280., 2.819, 0.023, 44., "people tested", 81873., 79874., 1999., 71., 
  4315., 1.51, 1.47, 0.04, 796., 70.37, 5.421242*^6, 14.462, 39.7, 16.821, 
  10.813, 64800.057, 0.2, 114.316, 5.31, 19.6, 20.7, "", 3.6, 82.4, 0.957}, 
 {"NOR", "Europe", "Norway", "2021-01-25", 61315., 233., 325.857, 548., 4., 
  3.857, 11310.139, 42.979, 60.107, 101.084, 0.738, 0.711, 0.79, "", "", 
  135., 24.902, "", "", "", "", 27913., 3.231853*^6, 596.146, 5.149, 15945., 
  2.941, 0.02, 48.9, "people tested", 82466., 80461., 2005., 593., 4172., 
  1.52, 1.48, 0.04, 770., 70.37, 5.421242*^6, 14.462, 39.7, 16.821, 10.813, 
  64800.057, 0.2, 114.316, 5.31, 19.6, 20.7, "", 3.6, 82.4, 0.957}, 
 {"NOR", "Europe", "Norway", "2021-01-26", 61594., 279., 305.429, 550., 2., 
  3.571, 11361.603, 51.464, 56.339, 101.453, 0.369, 0.659, 0.79, "", "", 
  122., 22.504, "", "", "", "", 21339., 3.253192*^6, 600.082, 3.936, 16442., 
  3.033, 0.019, 53.8, "people tested", 87124., 82745., 4379., 4658., 4063., 
  1.61, 1.53, 0.08, 749., 70.37, 5.421242*^6, 14.462, 39.7, 16.821, 10.813, 
  64800.057, 0.2, 114.316, 5.31, 19.6, 20.7, "", 3.6, 82.4, 0.957}, 
 {"NOR", "Europe", "Norway", "2021-01-27", 61961., 367., 296.286, 556., 6., 
  1.857, 11429.3, 67.697, 54.653, 102.56, 1.107, 0.343, 0.81, "", "", 120., 
  22.135, "", "", "", "", 20756., 3.273948*^6, 603.911, 3.829, 16899., 3.117, 
  0.018, 57., "people tested", 106399., 94259., 12140., 19275., 5277., 1.96, 
  1.74, 0.22, 973., 70.37, 5.421242*^6, 14.462, 39.7, 16.821, 10.813, 
  64800.057, 0.2, 114.316, 5.31, 19.6, 20.7, "", 3.6, 82.4, 0.957}, 
 {"NOR", "Europe", "Norway", "2021-01-28", 62276., 315., 288.143, 557., 1., 
  1.857, 11487.405, 58.105, 53.151, 102.744, 0.184, 0.343, 0.82, "", "", 
  104., 19.184, "", "", "", "", 20425., 3.294373*^6, 607.679, 3.768, 17642., 
  3.254, 0.016, 61.2, "people tested", 123952., 105177., 18775., 17553., 
  6551., 2.29, 1.94, 0.35, 1208., 70.37, 5.421242*^6, 14.462, 39.7, 16.821, 
  10.813, 64800.057, 0.2, 114.316, 5.31, 19.6, 20.7, "", 3.6, 82.4, 0.957}, 
 {"NOR", "Europe", "Norway", "2021-01-29", 62575., 299., 287.143, 564., 7., 
  2.857, 11542.558, 55.153, 52.966, 104.035, 1.291, 0.527, 0.83, "", "", 99., 
  18.261, "", "", "", "", 17949., 3.312322*^6, 610.99, 3.311, 18062., 3.332, 
  0.016, 62.9, "people tested", 129888., 109003., 20885., 5936., 6921., 2.4, 
  2.01, 0.39, 1277., 73.15, 5.421242*^6, 14.462, 39.7, 16.821, 10.813, 
  64800.057, 0.2, 114.316, 5.31, 19.6, 20.7, "", 3.6, 82.4, 0.957}, 
 {"NOR", "Europe", "Norway", "2021-01-30", 62793., 218., 284.286, 564., 0., 
  2.857, 11582.77, 40.212, 52.439, 104.035, 0., 0.527, 0.85, "", "", 87., 
  16.048, "", "", "", "", 7334., 3.319656*^6, 612.342, 1.353, 17898., 3.301, 
  0.016, 63., "people tested", 130245., 109158., 21087., 357., 6920., 2.4, 
  2.01, 0.39, 1276., 73.15, 5.421242*^6, 14.462, 39.7, 16.821, 10.813, 
  64800.057, 0.2, 114.316, 5.31, 19.6, 20.7, "", 3.6, 82.4, 0.957}, 
 {"NOR", "Europe", "Norway", "2021-01-31", 62966., 173., 269.143, 564., 0., 
  2.857, 11614.682, 31.912, 49.646, 104.035, 0., 0.527, 0.85, "", "", 90., 
  16.601, 0.169, 0.031, 0.884, 0.163, 7139., 3.326795*^6, 613.659, 1.317, 
  17551., 3.237, 0.015, 65.2, "people tested", 130417., 109276., 21141., 
  172., 6935., 2.41, 2.02, 0.39, 1279., 73.15, 5.421242*^6, 14.462, 39.7, 
  16.821, 10.813, 64800.057, 0.2, 114.316, 5.31, 19.6, 20.7, "", 3.6, 82.4, 
  0.957}, {"NOR", "Europe", "Norway", "2021-02-01", 63262., 296., 278.143, 
  567., 3., 2.714, 11669.282, 54.6, 51.306, 104.589, 0.553, 0.501, 0.86, "", 
  "", 96., 17.708, "", "", "", "", 22618., 3.349413*^6, 617.831, 4.172, 
  16794., 3.098, 0.017, 60.4, "people tested", 130933., 109479., 21454., 
  516., 6924., 2.42, 2.02, 0.4, 1277., 73.15, 5.421242*^6, 14.462, 39.7, 
  16.821, 10.813, 64800.057, 0.2, 114.316, 5.31, 19.6, 20.7, "", 3.6, 82.4, 
  0.957}, {"NOR", "Europe", "Norway", "2021-02-02", 63553., 291., 279.857, 
  568., 1., 2.571, 11722.959, 53.678, 51.622, 104.773, 0.184, 0.474, 0.87, 
  "", "", 94., 17.339, "", "", "", "", 17819., 3.367232*^6, 621.118, 3.287, 
  16291., 3.005, 0.017, 58.2, "people tested", 140571., 115844., 24727., 
  9638., 7635., 2.59, 2.14, 0.46, 1408., 73.15, 5.421242*^6, 14.462, 39.7, 
  16.821, 10.813, 64800.057, 0.2, 114.316, 5.31, 19.6, 20.7, "", 3.6, 82.4, 
  0.957}, {"NOR", "Europe", "Norway", "2021-02-03", 63839., 286., 268.286, 
  574., 6., 2.571, 11775.715, 52.755, 49.488, 105.88, 1.107, 0.474, 0.88, "", 
  "", 95., 17.524, "", "", "", "", 17961., 3.385193*^6, 624.431, 3.313, 
  15892., 2.931, 0.017, 59.2, "people tested", 174478., 141095., 33383., 
  33907., 9726., 3.22, 2.6, 0.62, 1794., 73.15, 5.421242*^6, 14.462, 39.7, 
  16.821, 10.813, 64800.057, 0.2, 114.316, 5.31, 19.6, 20.7, "", 3.6, 82.4, 
  0.957}, {"NOR", "Europe", "Norway", "2021-02-04", 64212., 373., 276.571, 
  582., 8., 3.571, 11844.518, 68.803, 51.016, 107.355, 1.476, 0.659, 0.89, 
  "", "", 94., 17.339, "", "", "", "", 17652., 3.402845*^6, 627.687, 3.256, 
  15496., 2.858, 0.018, 56., "people tested", 209353., 167124., 42229., 
  34875., 12200., 3.86, 3.08, 0.78, 2250., 73.15, 5.421242*^6, 14.462, 39.7, 
  16.821, 10.813, 64800.057, 0.2, 114.316, 5.31, 19.6, 20.7, "", 3.6, 82.4, 
  0.957}, {"NOR", "Europe", "Norway", "2021-02-05", 64483., 271., 272.571, 
  582., 0., 2.571, 11894.507, 49.989, 50.278, 107.355, 0., 0.474, 0.89, "", 
  "", 95., 17.524, "", "", "", "", 16082., 3.418927*^6, 630.654, 2.966, 
  15229., 2.809, 0.018, 55.9, "people tested", 224930., 177770., 47160., 
  15577., 13577., 4.15, 3.28, 0.87, 2504., 73.15, 5.421242*^6, 14.462, 39.7, 
  16.821, 10.813, 64800.057, 0.2, 114.316, 5.31, 19.6, 20.7, "", 3.6, 82.4, 
  0.957}, {"NOR", "Europe", "Norway", "2021-02-06", 64653., 170., 265.714, 
  582., 0., 2.571, 11925.865, 31.358, 49.014, 107.355, 0., 0.474, 0.9, "", 
  "", 85., 15.679, "", "", "", "", 7595., 3.426522*^6, 632.055, 1.401, 
  15267., 2.816, 0.017, 57.5, "people tested", 226489., 178587., 47902., 
  1559., 13749., 4.18, 3.29, 0.88, 2536., 73.15, 5.421242*^6, 14.462, 39.7, 
  16.821, 10.813, 64800.057, 0.2, 114.316, 5.31, 19.6, 20.7, "", 3.6, 82.4, 
  0.957}, {"NOR", "Europe", "Norway", "2021-02-07", 64772., 119., 258., 582., 
  0., 2.571, 11947.816, 21.951, 47.591, 107.355, 0., 0.474, 0.91, "", "", 
  91., 16.786, 0.188, 0.035, 0.64, 0.118, 6886., 3.433408*^6, 633.325, 1.27, 
  15230., 2.809, 0.017, 59., "people tested", 227116., 178905., 48211., 627., 
  13814., 4.19, 3.3, 0.89, 2548., 73.15, 5.421242*^6, 14.462, 39.7, 16.821, 
  10.813, 64800.057, 0.2, 114.316, 5.31, 19.6, 20.7, "", 3.6, 82.4, 0.957}, 
 {"NOR", "Europe", "Norway", "2021-02-08", 65118., 346., 265.143, 582., 0., 
  2.143, 12011.639, 63.823, 48.908, 107.355, 0., 0.395, 0.92, "", "", 91., 
  16.786, "", "", "", "", 22913., 3.456321*^6, 637.552, 4.227, 15273., 2.817, 
  0.017, 57.6, "people tested", 228162., 179027., 49135., 1046., 13890., 
  4.21, 3.3, 0.91, 2562., 73.15, 5.421242*^6, 14.462, 39.7, 16.821, 10.813, 
  64800.057, 0.2, 114.316, 5.31, 19.6, 20.7, "", 3.6, 82.4, 0.957}, 
 {"NOR", "Europe", "Norway", "2021-02-09", 65338., 220., 255., 583., 1., 
  2.143, 12052.22, 40.581, 47.037, 107.54, 0.184, 0.395, 0.92, "", "", 94., 
  17.339, "", "", "", "", 20980., 3.477301*^6, 641.421, 3.87, 15724., 2.9, 
  0.016, 61.7, "people tested", 237113., 184605., 52508., 8951., 13792., 
  4.37, 3.41, 0.97, 2544., 73.15, 5.421242*^6, 14.462, 39.7, 16.821, 10.813, 
  64800.057, 0.2, 114.316, 5.31, 19.6, 20.7, "", 3.6, 82.4, 0.957}, 
 {"NOR", "Europe", "Norway", "2021-02-10", 65547., 209., 244., 592., 9., 
  2.571, 12090.772, 38.552, 45.008, 109.2, 1.66, 0.474, 0.94, "", "", 88., 
  16.232, "", "", "", "", 19429., 3.49673*^6, 645.005, 3.584, 15934., 2.939, 
  0.015, 65.3, "people tested", 269122., 207661., 61461., 32009., 13521., 
  4.96, 3.83, 1.13, 2494., 73.15, 5.421242*^6, 14.462, 39.7, 16.821, 10.813, 
  64800.057, 0.2, 114.316, 5.31, 19.6, 20.7, "", 3.6, 82.4, 0.957}, 
 {"NOR", "Europe", "Norway", "2021-02-11", 65811., 264., 228.429, 592., 0., 
  1.429, 12139.469, 48.697, 42.136, 109.2, 0., 0.264, 0.97, "", "", 82., 
  15.126, "", "", "", "", 17816., 3.514546*^6, 648.292, 3.286, 15957., 2.943, 
  0.014, 69.9, "people tested", 298872., 228681., 70191., 29750., 12788., 
  5.51, 4.22, 1.29, 2359., 73.15, 5.421242*^6, 14.462, 39.7, 16.821, 10.813, 
  64800.057, 0.2, 114.316, 5.31, 19.6, 20.7, "", 3.6, 82.4, 0.957}, 
 {"NOR", "Europe", "Norway", "2021-02-12", 66236., 425., 250.429, 592., 0., 
  1.429, 12217.864, 78.395, 46.194, 109.2, 0., 0.264, 1., "", "", 80., 
  14.757, "", "", "", "", 18115., 3.532661*^6, 651.633, 3.341, 16248., 2.997, 
  0.015, 64.9, "people tested", 310586., 236755., 73831., 11714., 12237., 
  5.73, 4.37, 1.36, 2257., 73.15, 5.421242*^6, 14.462, 39.7, 16.821, 10.813, 
  64800.057, 0.2, 114.316, 5.31, 19.6, 20.7, "", 3.6, 82.4, 0.957}, 
 {"NOR", "Europe", "Norway", "2021-02-13", 66392., 156., 248.429, 592., 0., 
  1.429, 12246.64, 28.776, 45.825, 109.2, 0., 0.264, 1.01, "", "", 76., 
  14.019, "", "", "", "", 8393., 3.541054*^6, 653.181, 1.548, 16362., 3.018, 
  0.015, 65.9, "people tested", 311804., 237661., 74143., 1218., 12188., 
  5.75, 4.38, 1.37, 2248., 73.15, 5.421242*^6, 14.462, 39.7, 16.821, 10.813, 
  64800.057, 0.2, 114.316, 5.31, 19.6, 20.7, "", 3.6, 82.4, 0.957}, 
 {"NOR", "Europe", "Norway", "2021-02-14", 66501., 109., 247., 592., 0., 
  1.429, 12266.746, 20.106, 45.562, 109.2, 0., 0.264, 1.02, "", "", 85., 
  15.679, 0.132, 0.024, 0.866, 0.16, 6730., 3.547784*^6, 654.423, 1.241, 
  16339., 3.014, 0.015, 66.1, "people tested", 311920., 237771., 74149., 
  116., 12115., 5.75, 4.39, 1.37, 2235., 73.15, 5.421242*^6, 14.462, 39.7, 
  16.821, 10.813, 64800.057, 0.2, 114.316, 5.31, 19.6, 20.7, "", 3.6, 82.4, 
  0.957}, {"NOR", "Europe", "Norway", "2021-02-15", 66854., 353., 248., 593., 
  1., 1.571, 12331.86, 65.114, 45.746, 109.385, 0.184, 0.29, 1.04, "", "", 
  87., 16.048, "", "", "", "", 22247., 3.570031*^6, 658.526, 4.104, 16244., 
  2.996, 0.015, 65.5, "people tested", 313515., 238607., 74908., 1595., 
  12193., 5.78, 4.4, 1.38, 2249., 73.15, 5.421242*^6, 14.462, 39.7, 16.821, 
  10.813, 64800.057, 0.2, 114.316, 5.31, 19.6, 20.7, "", 3.6, 82.4, 0.957}, 
 {"NOR", "Europe", "Norway", "2021-02-16", 67140., 286., 257.429, 593., 0., 
  1.429, 12384.616, 52.755, 47.485, 109.385, 0., 0.264, 1.05, "", "", 79., 
  14.572, "", "", "", "", 19683., 3.589714*^6, 662.157, 3.631, 16059., 2.962, 
  0.016, 62.4, "people tested", 321886., 244741., 77145., 8371., 12110., 
  5.94, 4.51, 1.42, 2234., 73.15, 5.421242*^6, 14.462, 39.7, 16.821, 10.813, 
  64800.057, 0.2, 114.316, 5.31, 19.6, 20.7, "", 3.6, 82.4, 0.957}, 
 {"NOR", "Europe", "Norway", "2021-02-17", 67498., 358., 278.714, 607., 14., 
  2.143, 12450.652, 66.037, 51.412, 111.967, 2.582, 0.395, 1.07, "", "", 69., 
  12.728, "", "", "", "", 19891., 3.609605*^6, 665.826, 3.669, 16125., 2.974, 
  0.017, 57.9, "people tested", 354245., 266560., 87685., 32359., 12160., 
  6.53, 4.92, 1.62, 2243., 73.15, 5.421242*^6, 14.462, 39.7, 16.821, 10.813, 
  64800.057, 0.2, 114.316, 5.31, 19.6, 20.7, "", 3.6, 82.4, 0.957}, 
 {"NOR", "Europe", "Norway", "2021-02-18", 67824., 326., 287.571, 607., 0., 
  2.143, 12510.786, 60.134, 53.045, 111.967, 0., 0.395, 1.08, "", "", 72., 
  13.281, "", "", "", "", 18748., 3.628353*^6, 669.284, 3.458, 16258., 2.999, 
  0.018, 56.5, "people tested", 384200., 285513., 98687., 29955., 12190., 
  7.09, 5.27, 1.82, 2249., 73.15, 5.421242*^6, 14.462, 39.7, 16.821, 10.813, 
  64800.057, 0.2, 114.316, 5.31, 19.6, 20.7, "", 3.6, 82.4, 0.957}, 
 {"NOR", "Europe", "Norway", "2021-02-19", 68107., 283., 267.286, 607., 0., 
  2.143, 12562.988, 52.202, 49.303, 111.967, 0., 0.395, 1.09, "", "", 76., 
  14.019, "", "", "", "", 18101., 3.646454*^6, 672.623, 3.339, 16256., 2.999, 
  0.016, 60.8, "people tested", 399802., 296284., 103518., 15602., 12745., 
  7.37, 5.47, 1.91, 2351., 73.15, 5.421242*^6, 14.462, 39.7, 16.821, 10.813, 
  64800.057, 0.2, 114.316, 5.31, 19.6, 20.7, "", 3.6, 82.4, 0.957}, 
 {"NOR", "Europe", "Norway", "2021-02-20", 68315., 208., 274.714, 607., 0., 
  2.143, 12601.356, 38.368, 50.674, 111.967, 0., 0.395, 1.11, "", "", 79., 
  14.572, "", "", "", "", 8911., 3.655365*^6, 674.267, 1.644, 16330., 3.012, 
  0.017, 59.4, "people tested", 400490., 296790., 103700., 688., 12669., 
  7.39, 5.47, 1.91, 2337., 73.15, 5.421242*^6, 14.462, 39.7, 16.821, 10.813, 
  64800.057, 0.2, 114.316, 5.31, 19.6, 20.7, "", 3.6, 82.4, 0.957}, 
 {"NOR", "Europe", "Norway", "2021-02-21", 68532., 217., 290.143, 607., 0., 
  2.143, 12641.384, 40.028, 53.52, 111.967, 0., 0.395, 1.13, "", "", 85., 
  15.679, 0.169, 0.031, 1.148, 0.212, 7649., 3.663014*^6, 675.678, 1.411, 
  16461., 3.036, 0.018, 56.7, "people tested", 400666., 296850., 103816., 
  176., 12678., 7.39, 5.48, 1.91, 2339., 73.15, 5.421242*^6, 14.462, 39.7, 
  16.821, 10.813, 64800.057, 0.2, 114.316, 5.31, 19.6, 20.7, "", 3.6, 82.4, 
  0.957}, {"NOR", "Europe", "Norway", "2021-02-22", 68758., 226., 272., 608., 
  1., 2.143, 12683.072, 41.688, 50.173, 112.151, 0.184, 0.395, 1.14, "", "", 
  93., 17.155, "", "", "", "", 20477., 3.683491*^6, 679.455, 3.777, 16209., 
  2.99, 0.017, 59.6, "people tested", 403403., 299438., 103965., 2737., 
  12841., 7.44, 5.52, 1.92, 2369., 71.3, 5.421242*^6, 14.462, 39.7, 16.821, 
  10.813, 64800.057, 0.2, 114.316, 5.31, 19.6, 20.7, "", 3.6, 82.4, 0.957}, 
 {"NOR", "Europe", "Norway", "2021-02-23", 69148., 390., 286.857, 608., 0., 
  2.143, 12755.011, 71.939, 52.914, 112.151, 0., 0.395, 1.19, "", "", 92., 
  16.97, "", "", "", "", 17143., 3.700634*^6, 682.617, 3.162, 15846., 2.923, 
  0.018, 55.2, "people tested", 414632., 305313., 109319., 11229., 13249., 
  7.65, 5.63, 2.02, 2444., 67.59, 5.421242*^6, 14.462, 39.7, 16.821, 10.813, 
  64800.057, 0.2, 114.316, 5.31, 19.6, 20.7, "", 3.6, 82.4, 0.957}, 
 {"NOR", "Europe", "Norway", "2021-02-24", 69489., 341., 284.429, 620., 12., 
  1.857, 12817.911, 62.901, 52.466, 114.365, 2.214, 0.343, 1.22, "", "", 95., 
  17.524, "", "", "", "", 18280., 3.718914*^6, 685.989, 3.372, 15616., 2.881, 
  0.018, 54.9, "people tested", 448776., 316525., 132251., 34144., 13504., 
  8.28, 5.84, 2.44, 2491., 67.59, 5.421242*^6, 14.462, 39.7, 16.821, 10.813, 
  64800.057, 0.2, 114.316, 5.31, 19.6, 20.7, "", 3.6, 82.4, 0.957}, 
 {"NOR", "Europe", "Norway", "2021-02-25", 70040., 551., 316.571, 620., 0., 
  1.857, 12919.549, 101.637, 58.395, 114.365, 0., 0.343, 1.27, "", "", 92., 
  16.97, "", "", "", "", 18777., 3.737691*^6, 689.453, 3.464, 15620., 2.881, 
  0.02, 49.3, "people tested", 486393., 327745., 158648., 37617., 14599., 
  8.97, 6.05, 2.93, 2693., 67.59, 5.421242*^6, 14.462, 39.7, 16.821, 10.813, 
  64800.057, 0.2, 114.316, 5.31, 19.6, 20.7, "", 3.6, 82.4, 0.957}, 
 {"NOR", "Europe", "Norway", "2021-02-26", 70564., 524., 351., 622., 2., 
  2.143, 13016.206, 96.657, 64.745, 114.734, 0.369, 0.395, 1.28, "", "", 93., 
  17.155, "", "", "", "", 19672., 3.757363*^6, 693.082, 3.629, 15844., 2.923, 
  0.022, 45.1, "people tested", 504859., 336201., 168658., 18466., 15008., 
  9.31, 6.2, 3.11, 2768., 67.59, 5.421242*^6, 14.462, 39.7, 16.821, 10.813, 
  64800.057, 0.2, 114.316, 5.31, 19.6, 20.7, "", 3.6, 82.4, 0.957}, 
 {"NOR", "Europe", "Norway", "2021-02-27", 70826., 262., 358.714, 622., 0., 
  2.143, 13064.534, 48.328, 66.168, 114.734, 0., 0.395, 1.29, "", "", 95., 
  17.524, "", "", "", "", 10570., 3.767933*^6, 695.031, 1.95, 16081., 2.966, 
  0.022, 44.8, "people tested", 505558., 336646., 168912., 699., 15010., 
  9.33, 6.21, 3.12, 2769., 67.59, 5.421242*^6, 14.462, 39.7, 16.821, 10.813, 
  64800.057, 0.2, 114.316, 5.31, 19.6, 20.7, "", 3.6, 82.4, 0.957}, 
 {"NOR", "Europe", "Norway", "2021-02-28", 71006., 180., 353.429, 622., 0., 
  2.143, 13097.737, 33.203, 65.193, 114.734, 0., 0.395, 1.3, "", "", 95., 
  17.524, 0.245, 0.045, 1.374, 0.253, 11360., 3.779293*^6, 697.127, 2.095, 
  16611., 3.064, 0.021, 47., "people tested", 506262., 337187., 169075., 
  704., 15085., 9.34, 6.22, 3.12, 2783., 67.59, 5.421242*^6, 14.462, 39.7, 
  16.821, 10.813, 64800.057, 0.2, 114.316, 5.31, 19.6, 20.7, "", 3.6, 82.4, 
  0.957}, {"NOR", "Europe", "Norway", "2021-03-01", 71735., 729., 425.286, 
  623., 1., 2.143, 13232.208, 134.471, 78.448, 114.918, 0.184, 0.395, 1.33, 
  "", "", 102., 18.815, "", "", "", "", 26941., 3.806234*^6, 702.096, 4.97, 
  17535., 3.234, 0.024, 41.2, "people tested", 512328., 343184., 169144., 
  6066., 15561., 9.45, 6.33, 3.12, 2870., 67.59, 5.421242*^6, 14.462, 39.7, 
  16.821, 10.813, 64800.057, 0.2, 114.316, 5.31, 19.6, 20.7, "", 3.6, 82.4, 
  0.957}, {"NOR", "Europe", "Norway", "2021-03-02", 72234., 499., 440.857, 
  623., 0., 2.143, 13324.253, 92.045, 81.32, 114.918, 0., 0.395, 1.33, "", 
  "", 109., 20.106, "", "", "", "", 23974., 3.830208*^6, 706.519, 4.422, 
  18511., 3.415, 0.024, 42., "people tested", 526845., 353775., 173070., 
  14517., 16030., 9.72, 6.53, 3.19, 2957., 69.44, 5.421242*^6, 14.462, 39.7, 
  16.821, 10.813, 64800.057, 0.2, 114.316, 5.31, 19.6, 20.7, "", 3.6, 82.4, 
  0.957}, {"NOR", "Europe", "Norway", "2021-03-03", 72923., 689., 490.571, 
  632., 9., 1.714, 13451.346, 127.093, 90.491, 116.578, 1.66, 0.316, 1.33, 
  "", "", 105., 19.368, "", "", "", "", 24460., 3.854668*^6, 711.03, 4.512, 
  19393., 3.577, 0.025, 39.5, "people tested", 563098., 371523., 191575., 
  36253., 16332., 10.39, 6.85, 3.53, 3013., 69.44, 5.421242*^6, 14.462, 39.7, 
  16.821, 10.813, 64800.057, 0.2, 114.316, 5.31, 19.6, 20.7, "", 3.6, 82.4, 
  0.957}, {"NOR", "Europe", "Norway", "2021-03-04", 73493., 570., 493.286, 
  632., 0., 1.714, 13556.488, 105.142, 90.991, 116.578, 0., 0.316, 1.32, "", 
  "", 111., 20.475, "", "", "", "", 24933., 3.879601*^6, 715.63, 4.599, 
  20273., 3.74, 0.024, 41.1, "people tested", 598138., 387822., 210316., 
  35040., 15964., 11.03, 7.15, 3.88, 2945., 69.44, 5.421242*^6, 14.462, 39.7, 
  16.821, 10.813, 64800.057, 0.2, 114.316, 5.31, 19.6, 20.7, "", 3.6, 82.4, 
  0.957}, {"NOR", "Europe", "Norway", "2021-03-05", 74183., 690., 517., 632., 
  0., 1.429, 13683.765, 127.277, 95.366, 116.578, 0., 0.264, 1.32, "", "", 
  120., 22.135, "", "", "", "", 26267., 3.905868*^6, 720.475, 4.845, 21215., 
  3.913, 0.024, 41., "people tested", 616826., 399821., 217005., 18688., 
  15995., 11.38, 7.38, 4., 2950., 69.44, 5.421242*^6, 14.462, 39.7, 16.821, 
  10.813, 64800.057, 0.2, 114.316, 5.31, 19.6, 20.7, "", 3.6, 82.4, 0.957}, 
 {"NOR", "Europe", "Norway", "2021-03-06", 74546., 363., 531.429, 632., 0., 
  1.429, 13750.724, 66.959, 98.027, 116.578, 0., 0.264, 1.31, "", "", 130., 
  23.98, "", "", "", "", 15738., 3.921606*^6, 723.378, 2.903, 21953., 4.049, 
  0.024, 41.3, "people tested", 617720., 400227., 217493., 894., 16023., 
  11.39, 7.38, 4.01, 2956., 69.44, 5.421242*^6, 14.462, 39.7, 16.821, 10.813, 
  64800.057, 0.2, 114.316, 5.31, 19.6, 20.7, "", 3.6, 82.4, 0.957}, 
 {"NOR", "Europe", "Norway", "2021-03-07", 74942., 396., 562.286, 632., 0., 
  1.429, 13823.77, 73.046, 103.719, 116.578, 0., 0.264, 1.31, "", "", 140., 
  25.824, 0.339, 0.062, 1.976, 0.364, 15557., 3.937163*^6, 726.247, 2.87, 
  22553., 4.16, 0.025, 40.1, "people tested", 617825., 400332., 217493., 
  105., 15938., 11.4, 7.38, 4.01, 2940., 69.44, 5.421242*^6, 14.462, 39.7, 
  16.821, 10.813, 64800.057, 0.2, 114.316, 5.31, 19.6, 20.7, "", 3.6, 82.4, 
  0.957}, {"NOR", "Europe", "Norway", "2021-03-08", 75770., 828., 576.429, 
  632., 0., 1.286, 13976.502, 152.733, 106.328, 116.578, 0., 0.237, 1.32, "", 
  "", 147., 27.116, "", "", "", "", 35909., 3.973072*^6, 732.871, 6.624, 
  23834., 4.396, 0.024, 41.3, "people tested", 622868., 405325., 217543., 
  5043., 15791., 11.49, 7.48, 4.01, 2913., 69.44, 5.421242*^6, 14.462, 39.7, 
  16.821, 10.813, 64800.057, 0.2, 114.316, 5.31, 19.6, 20.7, "", 3.6, 82.4, 
  0.957}, {"NOR", "Europe", "Norway", "2021-03-09", 76484., 714., 607.143, 
  632., 0., 1.286, 14108.206, 131.704, 111.993, 116.578, 0., 0.237, 1.31, "", 
  "", 155., 28.591, "", "", "", "", 31727., 4.004799*^6, 738.724, 5.852, 
  24942., 4.601, 0.024, 41.1, "people tested", 639820., 417940., 221880., 
  16952., 16139., 11.8, 7.71, 4.09, 2977., 69.44, 5.421242*^6, 14.462, 39.7, 
  16.821, 10.813, 64800.057, 0.2, 114.316, 5.31, 19.6, 20.7, "", 3.6, 82.4, 
  0.957}, {"NOR", "Europe", "Norway", "2021-03-10", 77169., 685., 606.571, 
  632., 0., 0., 14234.561, 126.355, 111.888, 116.578, 0., 0., 1.31, "", "", 
  161., 29.698, "", "", "", "", 31594., 4.036393*^6, 744.551, 5.828, 25961., 
  4.789, 0.023, 42.8, "people tested", 678718., 439204., 239514., 38898., 
  16517., 12.52, 8.1, 4.42, 3047., 69.44, 5.421242*^6, 14.462, 39.7, 16.821, 
  10.813, 64800.057, 0.2, 114.316, 5.31, 19.6, 20.7, "", 3.6, 82.4, 0.957}, 
 {"NOR", "Europe", "Norway", "2021-03-11", 78041., 872., 649.714, 639., 7., 
  1., 14395.41, 160.849, 119.846, 117.87, 1.291, 0.184, 1.32, "", "", 159., 
  29.329, "", "", "", "", 30603., 4.066996*^6, 750.196, 5.645, 26771., 4.938, 
  0.024, 41.2, "people tested", 707914., 451294., 256620., 29196., 15682., 
  13.06, 8.32, 4.73, 2893., 69.44, 5.421242*^6, 14.462, 39.7, 16.821, 10.813, 
  64800.057, 0.2, 114.316, 5.31, 19.6, 20.7, "", 3.6, 82.4, 0.957}, 
 {"NOR", "Europe", "Norway", "2021-03-12", 78946., 905., 680.429, 639., 0., 
  1., 14562.346, 166.936, 125.512, 117.87, 0., 0.184, 1.32, "", "", 161., 
  29.698, "", "", "", "", 29811., 4.096807*^6, 755.695, 5.499, 27277., 5.032, 
  0.025, 40.1, "people tested", 718754., 453632., 265122., 10840., 14561., 
  13.26, 8.37, 4.89, 2686., 69.44, 5.421242*^6, 14.462, 39.7, 16.821, 10.813, 
  64800.057, 0.2, 114.316, 5.31, 19.6, 20.7, "", 3.6, 82.4, 0.957}, 
 {"NOR", "Europe", "Norway", "2021-03-13", 79800., 854., 750.571, 639., 0., 
  1., 14719.874, 157.528, 138.45, 117.87, 0., 0.184, 1.31, "", "", 177., 
  32.649, "", "", "", "", 17139., 4.113946*^6, 758.857, 3.161, 27477., 5.068, 
  0.027, 36.6, "people tested", 719116., 453686., 265430., 362., 14485., 
  13.26, 8.37, 4.9, 2672., 69.44, 5.421242*^6, 14.462, 39.7, 16.821, 10.813, 
  64800.057, 0.2, 114.316, 5.31, 19.6, 20.7, "", 3.6, 82.4, 0.957}, 
 {"NOR", "Europe", "Norway", "2021-03-14", 80440., 640., 785.429, 639., 0., 
  1., 14837.928, 118.054, 144.88, 117.87, 0., 0.184, 1.29, "", "", 200., 
  36.892, 0.564, 0.104, 3.255, 0.6, 16590., 4.130536*^6, 761.917, 3.06, 
  27625., 5.096, 0.028, 35.2, "people tested", 719236., 453696., 265540., 
  120., 14487., 13.27, 8.37, 4.9, 2672., 69.44, 5.421242*^6, 14.462, 39.7, 
  16.821, 10.813, 64800.057, 0.2, 114.316, 5.31, 19.6, 20.7, "", 3.6, 82.4, 
  0.957}, {"NOR", "Europe", "Norway", "2021-03-15", 81305., 865., 790.714, 
  640., 1., 1.143, 14997.486, 159.558, 145.855, 118.054, 0.184, 0.211, 1.27, 
  "", "", 221., 40.766, "", "", "", "", 35360., 4.165896*^6, 768.439, 6.522, 
  27546., 5.081, 0.029, 34.8, "people tested", 719784., 453796., 265988., 
  548., 13845., 13.28, 8.37, 4.91, 2554., 69.44, 5.421242*^6, 14.462, 39.7, 
  16.821, 10.813, 64800.057, 0.2, 114.316, 5.31, 19.6, 20.7, "", 3.6, 82.4, 
  0.957}, {"NOR", "Europe", "Norway", "2021-03-16", 82455., 1150., 853., 
  641., 1., 1.286, 15209.614, 212.129, 157.344, 118.239, 0.184, 0.237, 1.25, 
  "", "", 224., 41.319, "", "", "", "", 30926., 4.196822*^6, 774.144, 5.705, 
  27432., 5.06, 0.031, 32.2, "people tested", 726237., 459536., 266701., 
  6453., 12345., 13.4, 8.48, 4.92, 2277., 71.3, 5.421242*^6, 14.462, 39.7, 
  16.821, 10.813, 64800.057, 0.2, 114.316, 5.31, 19.6, 20.7, "", 3.6, 82.4, 
  0.957}, {"NOR", "Europe", "Norway", "2021-03-17", 83519., 1064., 907.143, 
  648., 7., 2.286, 15405.879, 196.265, 167.331, 119.53, 1.291, 0.422, 1.23, 
  "", "", 226., 41.688, "", "", "", "", 32779., 4.229601*^6, 780.19, 6.046, 
  27601., 5.091, 0.033, 30.4, "people tested", 751267., 482694., 268573., 
  25030., 10364., 13.86, 8.9, 4.95, 1912., 71.3, 5.421242*^6, 14.462, 39.7, 
  16.821, 10.813, 64800.057, 0.2, 114.316, 5.31, 19.6, 20.7, "", 3.6, 82.4, 
  0.957}, {"NOR", "Europe", "Norway", "2021-03-18", 84553., 1034., 930.286, 
  648., 0., 1.286, 15596.611, 190.731, 171.6, 119.53, 0., 0.237, 1.2, "", "", 
  225., 41.503, "", "", "", "", 31750., 4.261351*^6, 786.047, 5.857, 27765., 
  5.122, 0.034, 29.8, "people tested", 773933., 503812., 270121., 22666., 
  9431., 14.28, 9.29, 4.98, 1740., 71.3, 5.421242*^6, 14.462, 39.7, 16.821, 
  10.813, 64800.057, 0.2, 114.316, 5.31, 19.6, 20.7, "", 3.6, 82.4, 0.957}, 
 {"NOR", "Europe", "Norway", "2021-03-19", 85542., 989., 942.286, 648., 0., 
  1.286, 15779.041, 182.431, 173.814, 119.53, 0., 0.237, 1.18, "", "", 235., 
  43.348, "", "", "", "", 30055., 4.291406*^6, 791.591, 5.544, 27800., 5.128, 
  0.034, 29.5, "people tested", 781811., 510670., 271141., 7878., 9008., 
  14.42, 9.42, 5., 1662., 71.3, 5.421242*^6, 14.462, 39.7, 16.821, 10.813, 
  64800.057, 0.2, 114.316, 5.31, 19.6, 20.7, "", 3.6, 82.4, 0.957}, 
 {"NOR", "Europe", "Norway", "2021-03-20", 86362., 820., 937.429, 648., 0., 
  1.286, 15930.298, 151.257, 172.918, 119.53, 0., 0.237, 1.15, "", "", 233., 
  42.979, "", "", "", "", 17231., 4.308637*^6, 794.769, 3.178, 27813., 5.13, 
  0.034, 29.7, "people tested", 782308., 511143., 271165., 497., 9027., 
  14.43, 9.43, 5., 1665., 71.3, 5.421242*^6, 14.462, 39.7, 16.821, 10.813, 
  64800.057, 0.2, 114.316, 5.31, 19.6, 20.7, "", 3.6, 82.4, 0.957}, 
 {"NOR", "Europe", "Norway", "2021-03-21", 86939., 577., 928.429, 648., 0., 
  1.286, 16036.731, 106.433, 171.258, 119.53, 0., 0.237, 1.13, "", "", 244., 
  45.008, 0.884, 0.163, 4.271, 0.788, 15594., 4.324231*^6, 797.646, 2.876, 
  27671., 5.104, 0.034, 29.8, "people tested", 782574., 511339., 271235., 
  266., 9048., 14.44, 9.43, 5., 1669., 71.3, 5.421242*^6, 14.462, 39.7, 
  16.821, 10.813, 64800.057, 0.2, 114.316, 5.31, 19.6, 20.7, "", 3.6, 82.4, 
  0.957}, {"NOR", "Europe", "Norway", "2021-03-22", 88035., 1096., 961.429, 
  649., 1., 1.286, 16238.899, 202.168, 177.345, 119.714, 0.184, 0.237, 1.1, 
  "", "", 266., 49.066, "", "", "", "", 36946., 4.361177*^6, 804.461, 6.815, 
  27897., 5.146, 0.034, 29., "people tested", 784217., 512891., 271326., 
  1643., 9205., 14.47, 9.46, 5., 1698., 71.3, 5.421242*^6, 14.462, 39.7, 
  16.821, 10.813, 64800.057, 0.2, 114.316, 5.31, 19.6, 20.7, "", 3.6, 82.4, 
  0.957}, {"NOR", "Europe", "Norway", "2021-03-23", 89120., 1085., 952.143, 
  649., 0., 1.143, 16439.037, 200.139, 175.632, 119.714, 0., 0.211, 1.08, "", 
  "", 264., 48.697, "", "", "", "", 32930., 4.394107*^6, 810.535, 6.074, 
  28184., 5.199, 0.034, 29.6, "people tested", 798445., 526115., 272330., 
  14228., 10315., 14.73, 9.7, 5.02, 1903., 71.3, 5.421242*^6, 14.462, 39.7, 
  16.821, 10.813, 64800.057, 0.2, 114.316, 5.31, 19.6, 20.7, "", 3.6, 82.4, 
  0.957}, {"NOR", "Europe", "Norway", "2021-03-24", 90104., 984., 940.714, 
  656., 7., 1.143, 16620.546, 181.508, 173.524, 121.005, 1.291, 0.211, 1.05, 
  "", "", 267., 49.251, "", "", "", "", 34755., 4.428862*^6, 816.946, 6.411, 
  28466., 5.251, 0.033, 30.3, "people tested", 841666., 565473., 276193., 
  43221., 12914., 15.53, 10.43, 5.09, 2382., 71.3, 5.421242*^6, 14.462, 39.7, 
  16.821, 10.813, 64800.057, 0.2, 114.316, 5.31, 19.6, 20.7, "", 3.6, 82.4, 
  0.957}, {"NOR", "Europe", "Norway", "2021-03-25", 90935., 831., 911.714, 
  656., 0., 1.143, 16773.832, 153.286, 168.174, 121.005, 0., 0.211, 1.03, "", 
  "", 250., 46.115, "", "", "", "", 33385., 4.462247*^6, 823.104, 6.158, 
  28699., 5.294, 0.032, 31.5, "people tested", 883155., 604477., 278678., 
  41489., 15603., 16.29, 11.15, 5.14, 2878., 71.3, 5.421242*^6, 14.462, 39.7, 
  16.821, 10.813, 64800.057, 0.2, 114.316, 5.31, 19.6, 20.7, "", 3.6, 82.4, 
  0.957}, {"NOR", "Europe", "Norway", "2021-03-26", 92007., 1072., 923.571, 
  656., 0., 1.143, 16971.572, 197.741, 170.362, 121.005, 0., 0.211, 1.02, "", 
  "", 260., 47.959, "", "", "", "", 33013., 4.49526*^6, 829.194, 6.09, 
  29122., 5.372, 0.032, 31.5, "people tested", 901806., 621950., 279856., 
  18651., 17142., 16.63, 11.47, 5.16, 3162., 71.3, 5.421242*^6, 14.462, 39.7, 
  16.821, 10.813, 64800.057, 0.2, 114.316, 5.31, 19.6, 20.7, "", 3.6, 82.4, 
  0.957}, {"NOR", "Europe", "Norway", "2021-03-27", 92469., 462., 872.429, 
  656., 0., 1.143, 17056.793, 85.22, 160.928, 121.005, 0., 0.211, 1., "", "", 
  264., 48.697, "", "", "", "", 17798., 4.513058*^6, 832.477, 3.283, 29203., 
  5.387, 0.03, 33.5, "people tested", 902555., 622693., 279862., 749., 
  17178., 16.65, 11.49, 5.16, 3169., 71.3, 5.421242*^6, 14.462, 39.7, 16.821, 
  10.813, 64800.057, 0.2, 114.316, 5.31, 19.6, 20.7, "", 3.6, 82.4, 0.957}, 
 {"NOR", "Europe", "Norway", "2021-03-28", 93150., 681., 887.286, 656., 0., 
  1.143, 17182.409, 125.617, 163.668, 121.005, 0., 0.211, 1., "", "", 275., 
  50.726, 0.978, 0.18, 3.914, 0.722, 14113., 4.527171*^6, 835.08, 2.603, 
  28991., 5.348, 0.031, 32.7, "people tested", 902898., 623029., 279869., 
  343., 17189., 16.65, 11.49, 5.16, 3171., 71.3, 5.421242*^6, 14.462, 39.7, 
  16.821, 10.813, 64800.057, 0.2, 114.316, 5.31, 19.6, 20.7, "", 3.6, 82.4, 
  0.957}, {"NOR", "Europe", "Norway", "2021-03-29", 94139., 989., 872., 660., 
  4., 1.571, 17364.84, 182.431, 160.849, 121.743, 0.738, 0.29, 0.98, "", "", 
  285., 52.571, "", "", "", "", 30281., 4.557452*^6, 840.666, 5.586, 28039., 
  5.172, 0.031, 32.2, "people tested", 907810., 627821., 279989., 4912., 
  17656., 16.75, 11.58, 5.16, 3257., 71.3, 5.421242*^6, 14.462, 39.7, 16.821, 
  10.813, 64800.057, 0.2, 114.316, 5.31, 19.6, 20.7, "", 3.6, 82.4, 0.957}, 
 {"NOR", "Europe", "Norway", "2021-03-30", 95208., 1069., 869.714, 661., 1., 
  1.714, 17562.027, 197.187, 160.427, 121.928, 0.184, 0.316, 0.96, "", "", 
  288., 53.124, "", "", "", "", 21823., 4.579275*^6, 844.691, 4.025, 26453., 
  4.88, 0.033, 30.4, "people tested", 944724., 660304., 284420., 36914., 
  20897., 17.43, 12.18, 5.25, 3855., 71.3, 5.421242*^6, 14.462, 39.7, 16.821, 
  10.813, 64800.057, 0.2, 114.316, 5.31, 19.6, 20.7, "", 3.6, 82.4, 0.957}, 
 {"NOR", "Europe", "Norway", "2021-03-31", 96079., 871., 853.571, 673., 12., 
  2.429, 17722.692, 160.664, 157.449, 124.141, 2.214, 0.448, 0.94, "", "", 
  293., 54.047, "", "", "", "", 18402., 4.597677*^6, 848.086, 3.394, 24116., 
  4.448, 0.035, 28.3, "people tested", 989538., 697360., 292178., 44814., 
  21125., 18.25, 12.86, 5.39, 3897., 71.3, 5.421242*^6, 14.462, 39.7, 16.821, 
  10.813, 64800.057, 0.2, 114.316, 5.31, 19.6, 20.7, "", 3.6, 82.4, 0.957}, 
 {"NOR", "Europe", "Norway", "2021-04-01", 96770., 691., 833.571, 673., 0., 
  2.429, 17850.153, 127.462, 153.76, 124.141, 0., 0.448, 0.93, "", "", 287., 
  52.94, "", "", "", "", 10542., 4.608219*^6, 850.03, 1.945, 20853., 3.847, 
  0.04, 25., "people tested", 1.000529*^6, 706843., 293686., 10991., 16768., 
  18.46, 13.04, 5.42, 3093., 71.3, 5.421242*^6, 14.462, 39.7, 16.821, 10.813, 
  64800.057, 0.2, 114.316, 5.31, 19.6, 20.7, "", 3.6, 82.4, 0.957}, 
 {"NOR", "Europe", "Norway", "2021-04-02", 97410., 640., 771.857, 673., 0., 
  2.429, 17968.207, 118.054, 142.376, 124.141, 0., 0.448, 0.92, "", "", 289., 
  53.309, "", "", "", "", 11325., 4.619544*^6, 852.119, 2.089, 17755., 3.275, 
  0.043, 23., "people tested", 1.005576*^6, 711181., 294395., 5047., 14824., 
  18.55, 13.12, 5.43, 2734., 71.3, 5.421242*^6, 14.462, 39.7, 16.821, 10.813, 
  64800.057, 0.2, 114.316, 5.31, 19.6, 20.7, "", 3.6, 82.4, 0.957}, 
 {"NOR", "Europe", "Norway", "2021-04-03", 98102., 692., 804.714, 673., 0., 
  2.429, 18095.853, 127.646, 148.437, 124.141, 0., 0.448, 0.93, "", "", 306., 
  56.445, "", "", "", "", 10885., 4.630429*^6, 854.127, 2.008, 16767., 3.093, 
  0.048, 20.8, "people tested", 1.005861*^6, 711455., 294406., 285., 14758., 
  18.55, 13.12, 5.43, 2722., 71.3, 5.421242*^6, 14.462, 39.7, 16.821, 10.813, 
  64800.057, 0.2, 114.316, 5.31, 19.6, 20.7, "", 3.6, 82.4, 0.957}, 
 {"NOR", "Europe", "Norway", "2021-04-04", 98676., 574., 789.429, 673., 0., 
  2.429, 18201.733, 105.88, 145.618, 124.141, 0., 0.448, 0.92, "", "", 299., 
  55.153, 1.035, 0.191, 3.914, 0.722, 11373., 4.641802*^6, 856.225, 2.098, 
  16376., 3.021, 0.048, 20.7, "people tested", 1.006298*^6, 711848., 294450., 
  437., 14771., 18.56, 13.13, 5.43, 2725., 71.3, 5.421242*^6, 14.462, 39.7, 
  16.821, 10.813, 64800.057, 0.2, 114.316, 5.31, 19.6, 20.7, "", 3.6, 82.4, 
  0.957}, {"NOR", "Europe", "Norway", "2021-04-05", 99249., 573., 730., 676., 
  3., 2.286, 18307.428, 105.695, 134.655, 124.695, 0.553, 0.422, 0.91, "", 
  "", 295., 54.416, "", "", "", "", 16716., 4.658518*^6, 859.308, 3.083, 
  14438., 2.663, 0.051, 19.8, "people tested", 1.007724*^6, 713202., 294522., 
  1426., 14273., 18.59, 13.16, 5.43, 2633., 71.3, 5.421242*^6, 14.462, 39.7, 
  16.821, 10.813, 64800.057, 0.2, 114.316, 5.31, 19.6, 20.7, "", 3.6, 82.4, 
  0.957}, {"NOR", "Europe", "Norway", "2021-04-06", 100149., 900., 705.857, 
  677., 1., 2.286, 18473.442, 166.014, 130.202, 124.879, 0.184, 0.422, 0.92, 
  "", "", 296., 54.6, "", "", "", "", 31337., 4.689855*^6, 865.089, 5.78, 
  15797., 2.914, 0.045, 22.4, "people tested", 1.029194*^6, 732032., 297162., 
  21470., 12067., 18.98, 13.5, 5.48, 2226., 71.3, 5.421242*^6, 14.462, 39.7, 
  16.821, 10.813, 64800.057, 0.2, 114.316, 5.31, 19.6, 20.7, "", 3.6, 82.4, 
  0.957}, {"NOR", "Europe", "Norway", "2021-04-07", 101082., 933., 714.714, 
  683., 6., 1.429, 18645.543, 172.101, 131.836, 125.986, 1.107, 0.264, 0.92, 
  "", "", 307., 56.629, "", "", "", "", 26162., 4.716017*^6, 869.914, 4.826, 
  16906., 3.118, 0.042, 23.7, "people tested", 1.091773*^6, 790867., 300906., 
  62579., 14605., 20.14, 14.59, 5.55, 2694., 71.3, 5.421242*^6, 14.462, 39.7, 
  16.821, 10.813, 64800.057, 0.2, 114.316, 5.31, 19.6, 20.7, "", 3.6, 82.4, 
  0.957}, {"NOR", "Europe", "Norway", "2021-04-08", 101960., 878., 741.429, 
  684., 1., 1.571, 18807.498, 161.956, 136.764, 126.17, 0.184, 0.29, 0.91, 
  "", "", 298., 54.969, "", "", "", "", 23082., 4.739099*^6, 874.172, 4.258, 
  18697., 3.449, 0.04, 25.2, "people tested", 1.153679*^6, 848587., 305092., 
  61906., 21879., 21.28, 15.65, 5.63, 4036., 71.3, 5.421242*^6, 14.462, 39.7, 
  16.821, 10.813, 64800.057, 0.2, 114.316, 5.31, 19.6, 20.7, "", 3.6, 82.4, 
  0.957}, {"NOR", "Europe", "Norway", "2021-04-09", 102719., 759., 758.429, 
  684., 0., 1.571, 18947.503, 140.005, 139.899, 126.17, 0., 0.29, 0.9, "", 
  "", 281., 51.833, "", "", "", "", 24065., 4.763164*^6, 878.611, 4.439, 
  20517., 3.785, 0.037, 27.1, "people tested", 1.18185*^6, 876087., 305763., 
  28171., 25182., 21.8, 16.16, 5.64, 4645., 71.3, 5.421242*^6, 14.462, 39.7, 
  16.821, 10.813, 64800.057, 0.2, 114.316, 5.31, 19.6, 20.7, "", 3.6, 82.4, 
  0.957}, {"NOR", "Europe", "Norway", "2021-04-10", 102974., 255., 696., 
  684., 0., 1.571, 18994.54, 47.037, 128.384, 126.17, 0., 0.29, 0.88, "", "", 
  280., 51.649, "", "", "", "", 13101., 4.776265*^6, 881.028, 2.417, 20834., 
  3.843, 0.033, 29.9, "people tested", 1.18298*^6, 877165., 305815., 1130., 
  25303., 21.82, 16.18, 5.64, 4667., 71.3, 5.421242*^6, 14.462, 39.7, 16.821, 
  10.813, 64800.057, 0.2, 114.316, 5.31, 19.6, 20.7, "", 3.6, 82.4, 0.957}, 
 {"NOR", "Europe", "Norway", "2021-04-11", 103621., 647., 706.429, 684., 0., 
  1.571, 19113.886, 119.345, 130.308, 126.17, 0., 0.29, 0.88, "", "", 276., 
  50.911, 0.602, 0.111, 3.763, 0.694, 11147., 4.787412*^6, 883.084, 2.056, 
  20801., 3.837, 0.034, 29.4, "people tested", 1.183552*^6, 877725., 305827., 
  572., 25322., 21.83, 16.19, 5.64, 4671., 71.3, 5.421242*^6, 14.462, 39.7, 
  16.821, 10.813, 64800.057, 0.2, 114.316, 5.31, 19.6, 20.7, "", 3.6, 82.4, 
  0.957}, {"NOR", "Europe", "Norway", "2021-04-12", 104269., 648., 717.143, 
  687., 3., 1.571, 19233.416, 119.53, 132.284, 126.724, 0.553, 0.29, 0.87, 
  "", "", 288., 53.124, "", "", "", "", 27728., 4.81514*^6, 888.199, 5.115, 
  22375., 4.127, 0.032, 31.2, "people tested", 1.18735*^6, 881432., 305918., 
  3798., 25661., 21.9, 16.26, 5.64, 4733., 71.3, 5.421242*^6, 14.462, 39.7, 
  16.821, 10.813, 64800.057, 0.2, 114.316, 5.31, 19.6, 20.7, "", 3.6, 82.4, 
  0.957}, {"NOR", "Europe", "Norway", "2021-04-13", 105008., 739., 694.143, 
  688., 1., 1.571, 19369.731, 136.316, 128.041, 126.908, 0.184, 0.29, 0.85, 
  "", "", 269., 49.62, "", "", "", "", 21555., 4.836695*^6, 892.175, 3.976, 
  20977., 3.869, 0.033, 30.2, "people tested", 1.213504*^6, 907159., 306345., 
  26154., 26330., 22.38, 16.73, 5.65, 4857., 71.3, 5.421242*^6, 14.462, 39.7, 
  16.821, 10.813, 64800.057, 0.2, 114.316, 5.31, 19.6, 20.7, "", 3.6, 82.4, 
  0.957}, {"NOR", "Europe", "Norway", "2021-04-14", 105607., 599., 646.429, 
  706., 18., 3.286, 19480.222, 110.491, 119.24, 130.228, 3.32, 0.606, 0.84, 
  "", "", 261., 48.144, "", "", "", "", 21941., 4.858636*^6, 896.222, 4.047, 
  20374., 3.758, 0.032, 31.5, "people tested", 1.282452*^6, 974630., 307822., 
  68948., 27240., 23.66, 17.98, 5.68, 5025., 71.3, 5.421242*^6, 14.462, 39.7, 
  16.821, 10.813, 64800.057, 0.2, 114.316, 5.31, 19.6, 20.7, "", 3.6, 82.4, 
  0.957}, {"NOR", "Europe", "Norway", "2021-04-15", 106224., 617., 609.143, 
  707., 1., 3.286, 19594.034, 113.812, 112.362, 130.413, 0.184, 0.606, 0.84, 
  "", "", 245., 45.193, "", "", "", "", 19717., 4.878353*^6, 899.859, 3.637, 
  19893., 3.669, 0.031, 32.7, "people tested", 1.349246*^6, 1.04016*^6, 
  309086., 66794., 27938., 24.89, 19.19, 5.7, 5153., 71.3, 5.421242*^6, 
  14.462, 39.7, 16.821, 10.813, 64800.057, 0.2, 114.316, 5.31, 19.6, 20.7, 
  "", 3.6, 82.4, 0.957}, {"NOR", "Europe", "Norway", "2021-04-16", 106727., 
  503., 572.571, 708., 1., 3.429, 19686.817, 92.783, 105.616, 130.597, 0.184, 
  0.632, 0.83, "", "", 242., 44.639, "", "", "", "", 18258., 4.896611*^6, 
  903.227, 3.368, 19064., 3.517, 0.03, 33.3, "people tested", 1.379188*^6, 
  1.06922*^6, 309968., 29942., 28191., 25.44, 19.72, 5.72, 5200., 68.52, 
  5.421242*^6, 14.462, 39.7, 16.821, 10.813, 64800.057, 0.2, 114.316, 5.31, 
  19.6, 20.7, "", 3.6, 82.4, 0.957}, {"NOR", "Europe", "Norway", 
  "2021-04-17", 107144., 417., 595.714, 708., 0., 3.429, 19763.737, 76.92, 
  109.885, 130.597, 0., 0.632, 0.83, "", "", 220., 40.581, "", "", "", "", 
  9494., 4.906105*^6, 904.978, 1.751, 18549., 3.422, 0.032, 31.1, 
  "people tested", 1.381326*^6, 1.071196*^6, 310130., 2138., 28335., 25.48, 
  19.76, 5.72, 5227., 68.52, 5.421242*^6, 14.462, 39.7, 16.821, 10.813, 
  64800.057, 0.2, 114.316, 5.31, 19.6, 20.7, "", 3.6, 82.4, 0.957}, 
 {"NOR", "Europe", "Norway", "2021-04-18", 107510., 366., 555.571, 708., 0., 
  3.429, 19831.249, 67.512, 102.48, 130.597, 0., 0.632, 0.83, "", "", 209., 
  38.552, 0.602, 0.111, 3.18, 0.587, 8936., 4.915041*^6, 906.626, 1.648, 
  18233., 3.363, 0.03, 32.8, "people tested", 1.382623*^6, 1.072478*^6, 
  310145., 1297., 28439., 25.5, 19.78, 5.72, 5246., 68.52, 5.421242*^6, 
  14.462, 39.7, 16.821, 10.813, 64800.057, 0.2, 114.316, 5.31, 19.6, 20.7, 
  "", 3.6, 82.4, 0.957}, {"NOR", "Europe", "Norway", "2021-04-19", 108028., 
  518., 537., 709., 1., 3.143, 19926.799, 95.55, 99.055, 130.782, 0.184, 
  0.58, 0.83, "", "", 221., 40.766, "", "", "", "", 22768., 4.937809*^6, 
  910.826, 4.2, 17524., 3.232, 0.031, 32.6, "people tested", 1.389242*^6, 
  1.078911*^6, 310331., 6619., 28842., 25.63, 19.9, 5.72, 5320., 68.52, 
  5.421242*^6, 14.462, 39.7, 16.821, 10.813, 64800.057, 0.2, 114.316, 5.31, 
  19.6, 20.7, "", 3.6, 82.4, 0.957}, {"NOR", "Europe", "Norway", 
  "2021-04-20", 108342., 314., 476.286, 709., 0., 3., 19984.719, 57.92, 
  87.855, 130.782, 0., 0.553, 0.83, "", "", 218., 40.212, "", "", "", "", 
  18901., 4.95671*^6, 914.313, 3.486, 17145., 3.163, 0.028, 36., 
  "people tested", 1.409735*^6, 1.098568*^6, 311167., 20493., 28033., 26., 
  20.26, 5.74, 5171., 68.52, 5.421242*^6, 14.462, 39.7, 16.821, 10.813, 
  64800.057, 0.2, 114.316, 5.31, 19.6, 20.7, "", 3.6, 82.4, 0.957}, 
 {"NOR", "Europe", "Norway", "2021-04-21", 109137., 795., 504.286, 734., 25., 
  4., 20131.365, 146.645, 93.02, 135.393, 4.611, 0.738, 0.84, "", "", 212., 
  39.105, "", "", "", "", 19655., 4.976365*^6, 917.938, 3.626, 16818., 3.102, 
  0.03, 33.4, "people tested", 1.47182*^6, 1.157731*^6, 314089., 62085., 
  27053., 27.15, 21.36, 5.79, 4990., 68.52, 5.421242*^6, 14.462, 39.7, 
  16.821, 10.813, 64800.057, 0.2, 114.316, 5.31, 19.6, 20.7, "", 3.6, 82.4, 
  0.957}, {"NOR", "Europe", "Norway", "2021-04-22", 109581., 444., 479.571, 
  735., 1., 4., 20213.265, 81.9, 88.462, 135.578, 0.184, 0.738, 0.84, "", "", 
  199., 36.707, "", "", "", "", 19588., 4.995953*^6, 921.551, 3.613, 16800., 
  3.099, 0.029, 35., "people tested", 1.525424*^6, 1.208883*^6, 316541., 
  53604., 25168., 28.14, 22.3, 5.84, 4642., 68.52, 5.421242*^6, 14.462, 39.7, 
  16.821, 10.813, 64800.057, 0.2, 114.316, 5.31, 19.6, 20.7, "", 3.6, 82.4, 
  0.957}, {"NOR", "Europe", "Norway", "2021-04-23", 110061., 480., 476.286, 
  736., 1., 4., 20301.805, 88.541, 87.855, 135.762, 0.184, 0.738, 0.85, "", 
  "", 194., 35.785, "", "", "", "", 20743., 5.016696*^6, 925.378, 3.826, 
  17155., 3.164, 0.028, 36., "people tested", 1.54513*^6, 1.227212*^6, 
  317918., 19706., 23706., 28.5, 22.64, 5.86, 4373., 68.52, 5.421242*^6, 
  14.462, 39.7, 16.821, 10.813, 64800.057, 0.2, 114.316, 5.31, 19.6, 20.7, 
  "", 3.6, 82.4, 0.957}, {"NOR", "Europe", "Norway", "2021-04-24", 110390., 
  329., 463.714, 736., 0., 4., 20362.493, 60.687, 85.537, 135.762, 0., 0.738, 
  0.85, "", "", 192., 35.416, "", "", "", "", 9869., 5.026565*^6, 927.198, 
  1.82, 17209., 3.174, 0.027, 37.1, "people tested", 1.545535*^6, 
  1.227576*^6, 317959., 405., 23458., 28.51, 22.64, 5.87, 4327., 68.52, 
  5.421242*^6, 14.462, 39.7, 16.821, 10.813, 64800.057, 0.2, 114.316, 5.31, 
  19.6, 20.7, "", 3.6, 82.4, 0.957}, {"NOR", "Europe", "Norway", 
  "2021-04-25", 110612., 222., 443.143, 736., 0., 4., 20403.443, 40.95, 
  81.742, 135.762, 0., 0.738, 0.86, "", "", 200., 36.892, 0.47, 0.087, 2.503, 
  0.462, 9588., 5.036153*^6, 928.967, 1.769, 17302., 3.192, 0.026, 39., 
  "people tested", 1.545833*^6, 1.227868*^6, 317965., 298., 23316., 28.51, 
  22.65, 5.87, 4301., 68.52, 5.421242*^6, 14.462, 39.7, 16.821, 10.813, 
  64800.057, 0.2, 114.316, 5.31, 19.6, 20.7, "", 3.6, 82.4, 0.957}, 
 {"NOR", "Europe", "Norway", "2021-04-26", 111162., 550., 447.714, 736., 0., 
  3.857, 20504.895, 101.453, 82.585, 135.762, 0., 0.711, 0.87, "", "", 207., 
  38.183, "", "", "", "", 24813., 5.060966*^6, 933.544, 4.577, 17594., 3.245, 
  0.025, 39.3, "people tested", 1.548624*^6, 1.230162*^6, 318462., 2791., 
  22769., 28.57, 22.69, 5.87, 4200., 68.52, 5.421242*^6, 14.462, 39.7, 
  16.821, 10.813, 64800.057, 0.2, 114.316, 5.31, 19.6, 20.7, "", 3.6, 82.4, 
  0.957}, {"NOR", "Europe", "Norway", "2021-04-27", 111686., 524., 477.714, 
  736., 0., 3.857, 20601.552, 96.657, 88.119, 135.762, 0., 0.711, 0.87, "", 
  "", 206., 37.999, "", "", "", "", 21443., 5.082409*^6, 937.499, 3.955, 
  17957., 3.312, 0.027, 37.6, "people tested", 1.573964*^6, 1.249511*^6, 
  324453., 25340., 23461., 29.03, 23.05, 5.98, 4328., 65.74, 5.421242*^6, 
  14.462, 39.7, 16.821, 10.813, 64800.057, 0.2, 114.316, 5.31, 19.6, 20.7, 
  "", 3.6, 82.4, 0.957}, {"NOR", "Europe", "Norway", "2021-04-28", 112156., 
  470., 431.286, 753., 17., 2.714, 20688.248, 86.696, 79.555, 138.898, 3.136, 
  0.501, 0.87, "", "", 200., 36.892, "", "", "", "", 21040., 5.103449*^6, 
  941.38, 3.881, 18155., 3.349, 0.024, 42.1, "people tested", 1.65701*^6, 
  1.30788*^6, 349130., 83046., 26456., 30.57, 24.13, 6.44, 4880., 65.74, 
  5.421242*^6, 14.462, 39.7, 16.821, 10.813, 64800.057, 0.2, 114.316, 5.31, 
  19.6, 20.7, "", 3.6, 82.4, 0.957}, {"NOR", "Europe", "Norway", 
  "2021-04-29", 112541., 385., 422.857, 754., 1., 2.714, 20759.265, 71.017, 
  78., 139.083, 0.184, 0.501, 0.87, "", "", 186., 34.309, "", "", "", "", 
  19633., 5.123082*^6, 945.002, 3.621, 18161., 3.35, 0.023, 42.9, 
  "people tested", 1.731911*^6, 1.361872*^6, 370039., 74901., 29498., 31.95, 
  25.12, 6.83, 5441., 65.74, 5.421242*^6, 14.462, 39.7, 16.821, 10.813, 
  64800.057, 0.2, 114.316, 5.31, 19.6, 20.7, "", 3.6, 82.4, 0.957}, 
 {"NOR", "Europe", "Norway", "2021-04-30", 112970., 429., 415.571, 756., 2., 
  2.857, 20838.398, 79.133, 76.656, 139.451, 0.369, 0.527, 0.88, "", "", 
  173., 31.912, "", "", "", "", 19052., 5.142134*^6, 948.516, 3.514, 17920., 
  3.306, 0.023, 43.1, "people tested", 1.76537*^6, 1.387143*^6, 378227., 
  33459., 31463., 32.56, 25.59, 6.98, 5804., 65.74, 5.421242*^6, 14.462, 
  39.7, 16.821, 10.813, 64800.057, 0.2, 114.316, 5.31, 19.6, 20.7, "", 3.6, 
  82.4, 0.957}, {"NOR", "Europe", "Norway", "2021-05-01", 113259., 289., 
  409.857, 756., 0., 2.857, 20891.707, 53.309, 75.602, 139.451, 0., 0.527, 
  0.89, "", "", 160., 29.514, "", "", "", "", 8493., 5.150627*^6, 950.082, 
  1.567, 17723., 3.269, 0.023, 43.2, "people tested", 1.767137*^6, 
  1.388596*^6, 378541., 1767., 31657., 32.6, 25.61, 6.98, 5839., 65.74, 
  5.421242*^6, 14.462, 39.7, 16.821, 10.813, 64800.057, 0.2, 114.316, 5.31, 
  19.6, 20.7, "", 3.6, 82.4, 0.957}, {"NOR", "Europe", "Norway", 
  "2021-05-02", 113469., 210., 408.143, 756., 0., 2.857, 20930.444, 38.737, 
  75.286, 139.451, 0., 0.527, 0.91, "", "", 155., 28.591, 0.282, 0.052, 
  1.298, 0.239, 9672., 5.160299*^6, 951.867, 1.784, 17735., 3.271, 0.023, 
  43.5, "people tested", 1.768401*^6, 1.389593*^6, 378808., 1264., 31795., 
  32.62, 25.63, 6.99, 5865., 65.74, 5.421242*^6, 14.462, 39.7, 16.821, 
  10.813, 64800.057, 0.2, 114.316, 5.31, 19.6, 20.7, "", 3.6, 82.4, 0.957}, 
 {"NOR", "Europe", "Norway", "2021-05-03", 113952., 483., 398.571, 757., 1., 
  3., 21019.538, 89.094, 73.52, 139.636, 0.184, 0.553, 0.93, "", "", 153., 
  28.222, "", "", "", "", 24851., 5.18515*^6, 956.451, 4.584, 17741., 3.272, 
  0.022, 44.5, "people tested", 1.772889*^6, 1.392657*^6, 380232., 4488., 
  32038., 32.7, 25.69, 7.01, 5910., 65.74, 5.421242*^6, 14.462, 39.7, 16.821, 
  10.813, 64800.057, 0.2, 114.316, 5.31, 19.6, 20.7, "", 3.6, 82.4, 0.957}, 
 {"NOR", "Europe", "Norway", "2021-05-04", 114436., 484., 392.857, 757., 0., 
  3., 21108.816, 89.278, 72.466, 139.636, 0., 0.553, 0.94, "", "", 128., 
  23.611, "", "", "", "", 21932., 5.207082*^6, 960.496, 4.046, 17810., 3.285, 
  0.022, 45.3, "people tested", 1.79509*^6, 1.40275*^6, 392340., 22201., 
  31589., 33.11, 25.88, 7.24, 5827., 65.74, 5.421242*^6, 14.462, 39.7, 
  16.821, 10.813, 64800.057, 0.2, 114.316, 5.31, 19.6, 20.7, "", 3.6, 82.4, 
  0.957}, {"NOR", "Europe", "Norway", "2021-05-05", 114905., 469., 392.714, 
  767., 10., 2., 21195.328, 86.512, 72.44, 141.48, 1.845, 0.369, 0.95, "", 
  "", 109., 20.106, "", "", "", "", 22747., 5.229829*^6, 964.692, 4.196, 
  18054., 3.33, 0.022, 46., "people tested", 1.873849*^6, 1.443124*^6, 
  430725., 78759., 30977., 34.56, 26.62, 7.95, 5714., 65.74, 5.421242*^6, 
  14.462, 39.7, 16.821, 10.813, 64800.057, 0.2, 114.316, 5.31, 19.6, 20.7, 
  "", 3.6, 82.4, 0.957}, {"NOR", "Europe", "Norway", "2021-05-06", 115411., 
  506., 410., 767., 0., 1.857, 21288.664, 93.337, 75.628, 141.48, 0., 0.343, 
  0.96, "", "", 115., 21.213, "", "", "", "", 20411., 5.25024*^6, 968.457, 
  3.765, 18165., 3.351, 0.023, 44.3, "people tested", 1.944389*^6, 
  1.477912*^6, 466477., 70540., 30354., 35.87, 27.26, 8.6, 5599., 63.89, 
  5.421242*^6, 14.462, 39.7, 16.821, 10.813, 64800.057, 0.2, 114.316, 5.31, 
  19.6, 20.7, "", 3.6, 82.4, 0.957}, {"NOR", "Europe", "Norway", 
  "2021-05-07", 115818., 407., 406.857, 767., 0., 1.571, 21363.739, 75.075, 
  75.049, 141.48, 0., 0.29, 0.96, "", "", 114., 21.028, "", "", "", "", 
  19114., 5.269354*^6, 971.983, 3.526, 18174., 3.352, 0.022, 44.7, 
  "people tested", 1.975851*^6, 1.493198*^6, 482653., 31462., 30069., 36.45, 
  27.54, 8.9, 5547., 63.89, 5.421242*^6, 14.462, 39.7, 16.821, 10.813, 
  64800.057, 0.2, 114.316, 5.31, 19.6, 20.7, "", 3.6, 82.4, 0.957}, 
 {"NOR", "Europe", "Norway", "2021-05-08", 116134., 316., 410.714, 767., 0., 
  1.571, 21422.028, 58.289, 75.76, 141.48, 0., 0.29, 0.96, "", "", 106., 
  19.553, "", "", "", "", 9676., 5.27903*^6, 973.768, 1.785, 18343., 3.384, 
  0.022, 44.7, "people tested", 1.976869*^6, 1.493652*^6, 483217., 1018., 
  29962., 36.47, 27.55, 8.91, 5527., 63.89, 5.421242*^6, 14.462, 39.7, 
  16.821, 10.813, 64800.057, 0.2, 114.316, 5.31, 19.6, 20.7, "", 3.6, 82.4, 
  0.957}, {"NOR", "Europe", "Norway", "2021-05-09", 116365., 231., 413.714, 
  767., 0., 1.571, 21464.639, 42.61, 76.314, 141.48, 0., 0.29, 0.98, "", "", 
  110., 20.291, 0.245, 0.045, 1.336, 0.246, 10889., 5.289919*^6, 975.776, 
  2.009, 18517., 3.416, 0.022, 44.8, "people tested", 1.977453*^6, 
  1.493888*^6, 483565., 584., 29865., 36.48, 27.56, 8.92, 5509., 63.89, 
  5.421242*^6, 14.462, 39.7, 16.821, 10.813, 64800.057, 0.2, 114.316, 5.31, 
  19.6, 20.7, "", 3.6, 82.4, 0.957}, {"NOR", "Europe", "Norway", 
  "2021-05-10", 117022., 657., 438.571, 767., 0., 1.429, 21585.828, 121.19, 
  80.899, 141.48, 0., 0.264, 0.99, "", "", 117., 21.582, "", "", "", "", 
  25982., 5.315901*^6, 980.569, 4.793, 18679., 3.446, 0.023, 42.6, 
  "people tested", 1.986181*^6, 1.496189*^6, 489992., 8728., 30470., 36.64, 
  27.6, 9.04, 5620., 63.89, 5.421242*^6, 14.462, 39.7, 16.821, 10.813, 
  64800.057, 0.2, 114.316, 5.31, 19.6, 20.7, "", 3.6, 82.4, 0.957}, 
 {"NOR", "Europe", "Norway", "2021-05-11", 117495., 473., 437., 767., 0., 
  1.429, 21673.078, 87.249, 80.609, 141.48, 0., 0.264, 0.97, "", "", 114., 
  21.028, "", "", "", "", 21568., 5.337469*^6, 984.547, 3.978, 18627., 3.436, 
  0.023, 42.6, "people tested", 2.035452*^6, 1.514021*^6, 521431., 49271., 
  34337., 37.55, 27.93, 9.62, 6334., 63.89, 5.421242*^6, 14.462, 39.7, 
  16.821, 10.813, 64800.057, 0.2, 114.316, 5.31, 19.6, 20.7, "", 3.6, 82.4, 
  0.957}, {"NOR", "Europe", "Norway", "2021-05-12", 117995., 500., 441.429, 
  774., 7., 1., 21765.308, 92.23, 81.426, 142.772, 1.291, 0.184, 0.95, "", 
  "", 125., 23.057, "", "", "", "", 19213., 5.356682*^6, 988.091, 3.544, 
  18122., 3.343, 0.024, 41.1, "people tested", 2.130638*^6, 1.556033*^6, 
  574605., 95186., 36684., 39.3, 28.7, 10.6, 6767., 63.89, 5.421242*^6, 
  14.462, 39.7, 16.821, 10.813, 64800.057, 0.2, 114.316, 5.31, 19.6, 20.7, 
  "", 3.6, 82.4, 0.957}, {"NOR", "Europe", "Norway", "2021-05-13", 118315., 
  320., 414.857, 774., 0., 1., 21824.335, 59.027, 76.524, 142.772, 0., 0.184, 
  0.94, "", "", 112., 20.659, "", "", "", "", 11931., 5.368613*^6, 990.292, 
  2.201, 16910., 3.119, 0.025, 40.8, "people tested", 2.151874*^6, 
  1.568676*^6, 583198., 21236., 29641., 39.69, 28.94, 10.76, 5468., 63.89, 
  5.421242*^6, 14.462, 39.7, 16.821, 10.813, 64800.057, 0.2, 114.316, 5.31, 
  19.6, 20.7, "", 3.6, 82.4, 0.957}, {"NOR", "Europe", "Norway", 
  "2021-05-14", 118740., 425., 417.429, 774., 0., 1., 21902.73, 78.395, 
  76.999, 142.772, 0., 0.184, 0.94, "", "", 126., 23.242, "", "", "", "", 
  17957., 5.38657*^6, 993.604, 3.312, 16745., 3.089, 0.025, 40.1, 
  "people tested", 2.170996*^6, 1.579594*^6, 591402., 19122., 27878., 40.05, 
  29.14, 10.91, 5142., 63.89, 5.421242*^6, 14.462, 39.7, 16.821, 10.813, 
  64800.057, 0.2, 114.316, 5.31, 19.6, 20.7, "", 3.6, 82.4, 0.957}, 
 {"NOR", "Europe", "Norway", "2021-05-15", 119052., 312., 416.857, 774., 0., 
  1., 21960.281, 57.551, 76.893, 142.772, 0., 0.184, 0.94, "", "", 110., 
  20.291, "", "", "", "", 9940., 5.39651*^6, 995.438, 1.834, 16783., 3.096, 
  0.025, 40.3, "people tested", 2.173539*^6, 1.581423*^6, 592116., 2543., 
  28096., 40.09, 29.17, 10.92, 5183., 63.89, 5.421242*^6, 14.462, 39.7, 
  16.821, 10.813, 64800.057, 0.2, 114.316, 5.31, 19.6, 20.7, "", 3.6, 82.4, 
  0.957}, {"NOR", "Europe", "Norway", "2021-05-16", 119299., 247., 419.143, 
  774., 0., 1., 22005.843, 45.562, 77.315, 142.772, 0., 0.184, 0.94, "", "", 
  107., 19.737, 0.226, 0.042, 1.261, 0.233, 9408., 5.405918*^6, 997.173, 
  1.735, 16571., 3.057, 0.025, 39.5, "people tested", 2.175805*^6, 
  1.58266*^6, 593145., 2266., 28336., 40.13, 29.19, 10.94, 5227., 63.89, 
  5.421242*^6, 14.462, 39.7, 16.821, 10.813, 64800.057, 0.2, 114.316, 5.31, 
  19.6, 20.7, "", 3.6, 82.4, 0.957}, {"NOR", "Europe", "Norway", 
  "2021-05-17", 119500., 201., 354., 774., 0., 1., 22042.919, 37.076, 65.299, 
  142.772, 0., 0.184, 0.94, "", "", 101., 18.63, "", "", "", "", 5700., 
  5.411618*^6, 998.225, 1.051, 13674., 2.522, 0.026, 38.6, "people tested", 
  2.176271*^6, 1.58276*^6, 593511., 466., 27156., 40.14, 29.2, 10.95, 5009., 
  63.89, 5.421242*^6, 14.462, 39.7, 16.821, 10.813, 64800.057, 0.2, 114.316, 
  5.31, 19.6, 20.7, "", 3.6, 82.4, 0.957}, {"NOR", "Europe", "Norway", 
  "2021-05-18", 119814., 314., 331.286, 774., 0., 1., 22100.84, 57.92, 
  61.109, 142.772, 0., 0.184, 0.97, "", "", 114., 21.028, "", "", "", "", 
  26942., 5.43856*^6, 1003.194, 4.97, 14442., 2.664, 0.023, 43.6, 
  "people tested", 2.204177*^6, 1.587165*^6, 617012., 27906., 24104., 40.66, 
  29.28, 11.38, 4446., 62.04, 5.421242*^6, 14.462, 39.7, 16.821, 10.813, 
  64800.057, 0.2, 114.316, 5.31, 19.6, 20.7, "", 3.6, 82.4, 0.957}, 
 {"NOR", "Europe", "Norway", "2021-05-19", 120292., 478., 328.143, 781., 7., 
  1., 22189.011, 88.172, 60.529, 144.063, 1.291, 0.184, 1.01, "", "", 110., 
  20.291, "", "", "", "", 26393., 5.464953*^6, 1008.063, 4.868, 15467., 
  2.853, 0.021, 47.1, "people tested", 2.28413*^6, 1.59548*^6, 688650., 
  79953., 21927., 42.13, 29.43, 12.7, 4045., 62.04, 5.421242*^6, 14.462, 
  39.7, 16.821, 10.813, 64800.057, 0.2, 114.316, 5.31, 19.6, 20.7, "", 3.6, 
  82.4, 0.957}, {"NOR", "Europe", "Norway", "2021-05-20", 120797., 505., 
  354.571, 781., 0., 1., 22282.163, 93.152, 65.404, 144.063, 0., 0.184, 1.04, 
  "", "", 99., 18.261, "", "", "", "", 26300., 5.491253*^6, 1012.914, 4.851, 
  17520., 3.232, 0.02, 49.4, "people tested", 2.360842*^6, 1.604161*^6, 
  756681., 76712., 29853., 43.55, 29.59, 13.96, 5507., 62.04, 5.421242*^6, 
  14.462, 39.7, 16.821, 10.813, 64800.057, 0.2, 114.316, 5.31, 19.6, 20.7, 
  "", 3.6, 82.4, 0.957}, {"NOR", "Europe", "Norway", "2021-05-21", 121511., 
  714., 395.857, 781., 0., 1., 22413.868, 131.704, 73.02, 144.063, 0., 0.184, 
  1.06, "", "", 92., 16.97, "", "", "", "", 26497., 5.51775*^6, 1017.802, 
  4.888, 18740., 3.457, 0.021, 47.3, "people tested", 2.396661*^6, 
  1.609072*^6, 787589., 35819., 32238., 44.21, 29.68, 14.53, 5947., 62.04, 
  5.421242*^6, 14.462, 39.7, 16.821, 10.813, 64800.057, 0.2, 114.316, 5.31, 
  19.6, 20.7, "", 3.6, 82.4, 0.957}, {"NOR", "Europe", "Norway", 
  "2021-05-22", 121963., 452., 415.857, 781., 0., 1., 22497.243, 83.376, 
  76.709, 144.063, 0., 0.184, 1.05, "", "", 91., 16.786, "", "", "", "", 
  13477., 5.531227*^6, 1020.288, 2.486, 19245., 3.55, 0.022, 46.3, 
  "people tested", 2.398859*^6, 1.610291*^6, 788568., 2198., 32189., 44.25, 
  29.7, 14.55, 5938., 62.04, 5.421242*^6, 14.462, 39.7, 16.821, 10.813, 
  64800.057, 0.2, 114.316, 5.31, 19.6, 20.7, "", 3.6, 82.4, 0.957}, 
 {"NOR", "Europe", "Norway", "2021-05-23", 122414., 451., 445., 781., 0., 1., 
  22580.435, 83.191, 82.085, 144.063, 0., 0.184, 1.02, "", "", 95., 17.524, 
  0.245, 0.045, 1.167, 0.215, 13623., 5.54485*^6, 1022.801, 2.513, 19847., 
  3.661, 0.022, 44.6, "people tested", 2.400001*^6, 1.611061*^6, 788940., 
  1142., 32028., 44.27, 29.72, 14.55, 5908., 62.04, 5.421242*^6, 14.462, 
  39.7, 16.821, 10.813, 64800.057, 0.2, 114.316, 5.31, 19.6, 20.7, "", 3.6, 
  82.4, 0.957}, {"NOR", "Europe", "Norway", "2021-05-24", 122652., 238., 
  450.286, 782., 1., 1.143, 22624.336, 43.901, 83.06, 144.247, 0.184, 0.211, 
  0.98, "", "", 103., 18.999, "", "", "", "", 16696., 5.561546*^6, 1025.88, 
  3.08, 21418., 3.951, 0.021, 47.6, "people tested", 2.403252*^6, 1.61183*^6, 
  791422., 3251., 32426., 44.33, 29.73, 14.6, 5981., 62.04, 5.421242*^6, 
  14.462, 39.7, 16.821, 10.813, 64800.057, 0.2, 114.316, 5.31, 19.6, 20.7, 
  "", 3.6, 82.4, 0.957}, {"NOR", "Europe", "Norway", "2021-05-25", 123163., 
  511., 478.429, 782., 0., 1.143, 22718.595, 94.259, 88.251, 144.247, 0., 
  0.211, 0.96, "", "", 109., 20.106, "", "", "", "", 28927., 5.590473*^6, 
  1031.216, 5.336, 21702., 4.003, 0.022, 45.4, "people tested", 2.436163*^6, 
  1.615858*^6, 820305., 32911., 33141., 44.94, 29.81, 15.13, 6113., 62.04, 
  5.421242*^6, 14.462, 39.7, 16.821, 10.813, 64800.057, 0.2, 114.316, 5.31, 
  19.6, 20.7, "", 3.6, 82.4, 0.957}, {"NOR", "Europe", "Norway", 
  "2021-05-26", 123662., 499., 481.429, 783., 1., 0.286, 22810.64, 92.045, 
  88.804, 144.432, 0.184, 0.053, 0.93, "", "", 99., 18.261, "", "", "", "", 
  23993., 5.614466*^6, 1035.642, 4.426, 21359., 3.94, 0.023, 44.4, 
  "people tested", 2.529109*^6, 1.625727*^6, 903382., 92946., 34997., 46.65, 
  29.99, 16.66, 6456., 59.26, 5.421242*^6, 14.462, 39.7, 16.821, 10.813, 
  64800.057, 0.2, 114.316, 5.31, 19.6, 20.7, "", 3.6, 82.4, 0.957}, 
 {"NOR", "Europe", "Norway", "2021-05-27", 124071., 409., 467.714, 783., 0., 
  0.286, 22886.084, 75.444, 86.274, 144.432, 0., 0.053, 0.91, "", "", 88., 
  16.232, "", "", "", "", 20328., 5.634794*^6, 1039.392, 3.75, 20506., 3.783, 
  0.023, 43.8, "people tested", 2.611809*^6, 1.635299*^6, 976510., 82700., 
  35852., 48.18, 30.16, 18.01, 6613., 59.26, 5.421242*^6, 14.462, 39.7, 
  16.821, 10.813, 64800.057, 0.2, 114.316, 5.31, 19.6, 20.7, "", 3.6, 82.4, 
  0.957}, {"NOR", "Europe", "Norway", "2021-05-28", 124410., 339., 414.143, 
  783., 0., 0.286, 22948.616, 62.532, 76.393, 144.432, 0., 0.053, 0.88, "", 
  "", 85., 15.679, "", "", "", "", 19781., 5.654575*^6, 1043.041, 3.649, 
  19546., 3.605, 0.021, 47.2, "people tested", 2.64835*^6, 1.64031*^6, 
  1.00804*^6, 36541., 35956., 48.85, 30.26, 18.59, 6632., 59.26, 5.421242*^6, 
  14.462, 39.7, 16.821, 10.813, 64800.057, 0.2, 114.316, 5.31, 19.6, 20.7, 
  "", 3.6, 82.4, 0.957}, {"NOR", "Europe", "Norway", "2021-05-29", 124655., 
  245., 384.571, 783., 0., 0.286, 22993.808, 45.193, 70.938, 144.432, 0., 
  0.053, 0.87, "", "", 81., 14.941, "", "", "", "", 8842., 5.663417*^6, 
  1044.671, 1.631, 18884., 3.483, 0.02, 49.1, "people tested", 2.650855*^6, 
  1.640848*^6, 1.010007*^6, 2505., 35999., 48.9, 30.27, 18.63, 6640., 59.26, 
  5.421242*^6, 14.462, 39.7, 16.821, 10.813, 64800.057, 0.2, 114.316, 5.31, 
  19.6, 20.7, "", 3.6, 82.4, 0.957}, {"NOR", "Europe", "Norway", 
  "2021-05-30", 124824., 169., 344.286, 783., 0., 0.286, 23024.982, 31.174, 
  63.507, 144.432, 0., 0.053, 0.86, "", "", 76., 14.019, 0.113, 0.021, 0.922, 
  0.17, 9577., 5.672994*^6, 1046.438, 1.767, 18306., 3.377, 0.019, 53.2, 
  "people tested", 2.652537*^6, 1.640953*^6, 1.011584*^6, 1682., 36077., 
  48.93, 30.27, 18.66, 6655., 59.26, 5.421242*^6, 14.462, 39.7, 16.821, 
  10.813, 64800.057, 0.2, 114.316, 5.31, 19.6, 20.7, "", 3.6, 82.4, 0.957}, 
 {"NOR", "Europe", "Norway", "2021-05-31", 125116., 292., 352., 783., 0., 
  0.143, 23078.844, 53.862, 64.93, 144.432, 0., 0.026, 0.85, "", "", 71., 
  13.097, "", "", "", "", 23485., 5.696479*^6, 1050.77, 4.332, 19276., 3.556, 
  0.018, 54.8, "people tested", 2.662029*^6, 1.643952*^6, 1.018077*^6, 9492., 
  36968., 49.1, 30.32, 18.78, 6819., 59.26, 5.421242*^6, 14.462, 39.7, 
  16.821, 10.813, 64800.057, 0.2, 114.316, 5.31, 19.6, 20.7, "", 3.6, 82.4, 
  0.957}, {"NOR", "Europe", "Norway", "2021-06-01", 125576., 460., 344.714, 
  783., 0., 0.143, 23163.696, 84.851, 63.586, 144.432, 0., 0.026, 0.84, "", 
  "", 65., 11.99, "", "", "", "", 19724., 5.716203*^6, 1054.408, 3.638, 
  17961., 3.313, 0.019, 52.1, "people tested", 2.703483*^6, 1.662563*^6, 
  1.04092*^6, 41454., 38189., 49.87, 30.67, 19.2, 7044., 59.26, 5.421242*^6, 
  14.462, 39.7, 16.821, 10.813, 64800.057, 0.2, 114.316, 5.31, 19.6, 20.7, 
  "", 3.6, 82.4, 0.957}, {"NOR", "Europe", "Norway", "2021-06-02", 125929., 
  353., 323.857, 785., 2., 0.286, 23228.81, 65.114, 59.739, 144.801, 0.369, 
  0.053, 0.83, "", "", "", "", "", "", "", "", 21198., 5.737401*^6, 1058.319, 
  3.91, 17562., 3.239, 0.018, 54.2, "people tested", 2.822878*^6, 
  1.714521*^6, 1.108357*^6, 119395., 41967., 52.07, 31.63, 20.44, 7741., 
  59.26, 5.421242*^6, 14.462, 39.7, 16.821, 10.813, 64800.057, 0.2, 114.316, 
  5.31, 19.6, 20.7, "", 3.6, 82.4, 0.957}, {"NOR", "Europe", "Norway", 
  "2021-06-03", 126218., 289., 306.714, 785., 0., 0.286, 23282.119, 53.309, 
  56.576, 144.801, 0., 0.053, 0.81, "", "", "", "", "", "", "", "", 19571., 
  5.756972*^6, 1061.929, 3.61, 17454., 3.22, 0.018, 56.9, "people tested", 
  2.932303*^6, 1.767185*^6, 1.165118*^6, 109425., 45785., 54.09, 32.6, 21.49, 
  8445., 59.26, 5.421242*^6, 14.462, 39.7, 16.821, 10.813, 64800.057, 0.2, 
  114.316, 5.31, 19.6, 20.7, "", 3.6, 82.4, 0.957}, 
 {"NOR", "Europe", "Norway", "2021-06-04", 126521., 303., 301.571, 785., 0., 
  0.286, 23338.01, 55.891, 55.628, 144.801, 0., 0.053, 0.8, "", "", "", "", 
  "", "", "", "", 17016., 5.773988*^6, 1065.067, 3.139, 17059., 3.147, 0.018, 
  56.6, "people tested", 2.969238*^6, 1.789355*^6, 1.179883*^6, 36935., 
  45841., 54.77, 33.01, 21.76, 8456., 59.26, 5.421242*^6, 14.462, 39.7, 
  16.821, 10.813, 64800.057, 0.2, 114.316, 5.31, 19.6, 20.7, "", 3.6, 82.4, 
  0.957}, {"NOR", "Europe", "Norway", "2021-06-05", 126689., 168., 290.571, 
  785., 0., 0.286, 23368.999, 30.989, 53.599, 144.801, 0., 0.053, 0.79, "", 
  "", "", "", "", "", "", "", 6887., 5.780875*^6, 1066.338, 1.27, 16780., 
  3.095, 0.017, 57.7, "people tested", 2.969238*^6, 1.789355*^6, 1.179883*^6, 
  0., 45483., 54.77, 33.01, 21.76, 8390., "", 5.421242*^6, 14.462, 39.7, 
  16.821, 10.813, 64800.057, 0.2, 114.316, 5.31, 19.6, 20.7, "", 3.6, 82.4, 
  0.957}, {"NOR", "Europe", "Norway", "2021-06-06", 126817., 128., 284.714, 
  785., 0., 0.286, 23392.61, 23.611, 52.518, 144.801, 0., 0.053, 0.79, "", 
  "", "", "", "", "", "", "", "", "", "", "", "", "", "", "", "", 
  2.969238*^6, 1.789355*^6, 1.179883*^6, 0., 45243., 54.77, 33.01, 21.76, 
  8346., "", 5.421242*^6, 14.462, 39.7, 16.821, 10.813, 64800.057, 0.2, 
  114.316, 5.31, 19.6, 20.7, "", 3.6, 82.4, 0.957}, 
 {"NOR", "Europe", "Norway", "2021-06-07", 127066., 249., 278.571, 784., -1., 
  0.143, 23438.54, 45.93, 51.385, 144.616, -0.184, 0.026, "", "", "", "", "", 
  "", "", "", "", "", "", "", "", "", "", "", "", "", "", "", "", "", "", "", 
  "", "", "", "", 5.421242*^6, 14.462, 39.7, 16.821, 10.813, 64800.057, 0.2, 
  114.316, 5.31, 19.6, 20.7, "", 3.6, 82.4, 0.957}, 
 {"OWID_OCE", "", "Oceania", "2020-01-25", "", 0., "", "", 0., "", "", 0., 
  "", "", 0., "", "", "", "", "", "", "", "", "", "", "", "", "", "", "", "", 
  "", "", "", "", "", "", "", "", "", "", "", "", "", 4.2677809*^7, "", "", 
  "", "", "", "", "", "", "", "", "", "", "", ""}, 
 {"OWID_OCE", "", "Oceania", "2020-01-26", 4., 4., "", "", 0., "", 0.094, 
  0.094, "", "", 0., "", "", "", "", "", "", "", "", "", "", "", "", "", "", 
  "", "", "", "", "", "", "", "", "", "", "", "", "", "", "", 4.2677809*^7, 
  "", "", "", "", "", "", "", "", "", "", "", "", "", ""}, 
 {"OWID_OCE", "", "Oceania", "2020-01-27", 5., 1., "", "", 0., "", 0.117, 
  0.023, "", "", 0., "", "", "", "", "", "", "", "", "", "", "", "", "", "", 
  "", "", "", "", "", "", "", "", "", "", "", "", "", "", "", 4.2677809*^7, 
  "", "", "", "", "", "", "", "", "", "", "", "", "", ""}, 
 {"OWID_OCE", "", "Oceania", "2020-01-28", 5., 0., "", "", 0., "", 0.117, 0., 
  "", "", 0., "", "", "", "", "", "", "", "", "", "", "", "", "", "", "", "", 
  "", "", "", "", "", "", "", "", "", "", "", "", "", 4.2677809*^7, "", "", 
  "", "", "", "", "", "", "", "", "", "", "", ""}, 
 {"OWID_OCE", "", "Oceania", "2020-01-29", 6., 1., "", "", 0., "", 0.141, 
  0.023, "", "", 0., "", "", "", "", "", "", "", "", "", "", "", "", "", "", 
  "", "", "", "", "", "", "", "", "", "", "", "", "", "", "", 4.2677809*^7, 
  "", "", "", "", "", "", "", "", "", "", "", "", "", ""}, 
 {"OWID_OCE", "", "Oceania", "2020-01-30", 9., 3., "", "", 0., "", 0.211, 
  0.07, "", "", 0., "", "", "", "", "", "", "", "", "", "", "", "", "", "", 
  "", "", "", "", "", "", "", "", "", "", "", "", "", "", "", 4.2677809*^7, 
  "", "", "", "", "", "", "", "", "", "", "", "", "", ""}, 
 {"OWID_OCE", "", "Oceania", "2020-01-31", 9., 0., 1.286, "", 0., 0., 0.211, 
  0., 0.03, "", 0., 0., "", "", "", "", "", "", "", "", "", "", "", "", "", 
  "", "", "", "", "", "", "", "", "", "", "", "", "", "", "", 4.2677809*^7, 
  "", "", "", "", "", "", "", "", "", "", "", "", "", ""}, 
 {"OWID_OCE", "", "Oceania", "2020-02-01", 12., 3., 1.714, "", 0., 0., 0.281, 
  0.07, 0.04, "", 0., 0., "", "", "", "", "", "", "", "", "", "", "", "", "", 
  "", "", "", "", "", "", "", "", "", "", "", "", "", "", "", 4.2677809*^7, 
  "", "", "", "", "", "", "", "", "", "", "", "", "", ""}, 
 {"OWID_OCE", "", "Oceania", "2020-02-02", 12., 0., 1.143, "", 0., 0., 0.281, 
  0., 0.027, "", 0., 0., "", "", "", "", "", "", "", "", "", "", "", "", "", 
  "", "", "", "", "", "", "", "", "", "", "", "", "", "", "", 4.2677809*^7, 
  "", "", "", "", "", "", "", "", "", "", "", "", "", ""}, 
 {"OWID_OCE", "", "Oceania", "2020-02-03", 12., 0., 1., "", 0., 0., 0.281, 
  0., 0.023, "", 0., 0., "", "", "", "", "", "", "", "", "", "", "", "", "", 
  "", "", "", "", "", "", "", "", "", "", "", "", "", "", "", 4.2677809*^7, 
  "", "", "", "", "", "", "", "", "", "", "", "", "", ""}, 
 {"OWID_OCE", "", "Oceania", "2020-02-04", 13., 1., 1.143, "", 0., 0., 0.305, 
  0.023, 0.027, "", 0., 0., "", "", "", "", "", "", "", "", "", "", "", "", 
  "", "", "", "", "", "", "", "", "", "", "", "", "", "", "", "", 
  4.2677809*^7, "", "", "", "", "", "", "", "", "", "", "", "", "", ""}, 
 {"OWID_OCE", "", "Oceania", "2020-02-05", 13., 0., 1., "", 0., 0., 0.305, 
  0., 0.023, "", 0., 0., "", "", "", "", "", "", "", "", "", "", "", "", "", 
  "", "", "", "", "", "", "", "", "", "", "", "", "", "", "", 4.2677809*^7, 
  "", "", "", "", "", "", "", "", "", "", "", "", "", ""}, 
 {"OWID_OCE", "", "Oceania", "2020-02-06", 14., 1., 0.714, "", 0., 0., 0.328, 
  0.023, 0.017, "", 0., 0., "", "", "", "", "", "", "", "", "", "", "", "", 
  "", "", "", "", "", "", "", "", "", "", "", "", "", "", "", "", 
  4.2677809*^7, "", "", "", "", "", "", "", "", "", "", "", "", "", ""}, 
 {"OWID_OCE", "", "Oceania", "2020-02-07", 15., 1., 0.857, "", 0., 0., 0.351, 
  0.023, 0.02, "", 0., 0., "", "", "", "", "", "", "", "", "", "", "", "", 
  "", "", "", "", "", "", "", "", "", "", "", "", "", "", "", "", 
  4.2677809*^7, "", "", "", "", "", "", "", "", "", "", "", "", "", ""}, 
 {"OWID_OCE", "", "Oceania", "2020-02-08", 15., 0., 0.429, "", 0., 0., 0.351, 
  0., 0.01, "", 0., 0., "", "", "", "", "", "", "", "", "", "", "", "", "", 
  "", "", "", "", "", "", "", "", "", "", "", "", "", "", "", 4.2677809*^7, 
  "", "", "", "", "", "", "", "", "", "", "", "", "", ""}, 
 {"OWID_OCE", "", "Oceania", "2020-02-09", 15., 0., 0.429, "", 0., 0., 0.351, 
  0., 0.01, "", 0., 0., "", "", "", "", "", "", "", "", "", "", "", "", "", 
  "", "", "", "", "", "", "", "", "", "", "", "", "", "", "", 4.2677809*^7, 
  "", "", "", "", "", "", "", "", "", "", "", "", "", ""}, 
 {"OWID_OCE", "", "Oceania", "2020-02-10", 15., 0., 0.429, "", 0., 0., 0.351, 
  0., 0.01, "", 0., 0., "", "", "", "", "", "", "", "", "", "", "", "", "", 
  "", "", "", "", "", "", "", "", "", "", "", "", "", "", "", 4.2677809*^7, 
  "", "", "", "", "", "", "", "", "", "", "", "", "", ""}, 
 {"OWID_OCE", "", "Oceania", "2020-02-11", 15., 0., 0.286, "", 0., 0., 0.351, 
  0., 0.007, "", 0., 0., "", "", "", "", "", "", "", "", "", "", "", "", "", 
  "", "", "", "", "", "", "", "", "", "", "", "", "", "", "", 4.2677809*^7, 
  "", "", "", "", "", "", "", "", "", "", "", "", "", ""}, 
 {"OWID_OCE", "", "Oceania", "2020-02-12", 15., 0., 0.286, "", 0., 0., 0.351, 
  0., 0.007, "", 0., 0., "", "", "", "", "", "", "", "", "", "", "", "", "", 
  "", "", "", "", "", "", "", "", "", "", "", "", "", "", "", 4.2677809*^7, 
  "", "", "", "", "", "", "", "", "", "", "", "", "", ""}, 
 {"OWID_OCE", "", "Oceania", "2020-02-13", 15., 0., 0.143, "", 0., 0., 0.351, 
  0., 0.003, "", 0., 0., "", "", "", "", "", "", "", "", "", "", "", "", "", 
  "", "", "", "", "", "", "", "", "", "", "", "", "", "", "", 4.2677809*^7, 
  "", "", "", "", "", "", "", "", "", "", "", "", "", ""}, 
 {"OWID_OCE", "", "Oceania", "2020-02-14", 15., 0., 0., "", 0., 0., 0.351, 
  0., 0., "", 0., 0., "", "", "", "", "", "", "", "", "", "", "", "", "", "", 
  "", "", "", "", "", "", "", "", "", "", "", "", "", "", 4.2677809*^7, "", 
  "", "", "", "", "", "", "", "", "", "", "", "", ""}, 
 {"OWID_OCE", "", "Oceania", "2020-02-15", 15., 0., 0., "", 0., 0., 0.351, 
  0., 0., "", 0., 0., "", "", "", "", "", "", "", "", "", "", "", "", "", "", 
  "", "", "", "", "", "", "", "", "", "", "", "", "", "", 4.2677809*^7, "", 
  "", "", "", "", "", "", "", "", "", "", "", "", ""}, 
 {"OWID_OCE", "", "Oceania", "2020-02-16", 15., 0., 0., "", 0., 0., 0.351, 
  0., 0., "", 0., 0., "", "", "", "", "", "", "", "", "", "", "", "", "", "", 
  "", "", "", "", "", "", "", "", "", "", "", "", "", "", 4.2677809*^7, "", 
  "", "", "", "", "", "", "", "", "", "", "", "", ""}, 
 {"OWID_OCE", "", "Oceania", "2020-02-17", 15., 0., 0., "", 0., 0., 0.351, 
  0., 0., "", 0., 0., "", "", "", "", "", "", "", "", "", "", "", "", "", "", 
  "", "", "", "", "", "", "", "", "", "", "", "", "", "", 4.2677809*^7, "", 
  "", "", "", "", "", "", "", "", "", "", "", "", ""}, 
 {"OWID_OCE", "", "Oceania", "2020-02-18", 15., 0., 0., "", 0., 0., 0.351, 
  0., 0., "", 0., 0., "", "", "", "", "", "", "", "", "", "", "", "", "", "", 
  "", "", "", "", "", "", "", "", "", "", "", "", "", "", 4.2677809*^7, "", 
  "", "", "", "", "", "", "", "", "", "", "", "", ""}, 
 {"OWID_OCE", "", "Oceania", "2020-02-19", 15., 0., 0., "", 0., 0., 0.351, 
  0., 0., "", 0., 0., "", "", "", "", "", "", "", "", "", "", "", "", "", "", 
  "", "", "", "", "", "", "", "", "", "", "", "", "", "", 4.2677809*^7, "", 
  "", "", "", "", "", "", "", "", "", "", "", "", ""}, 
 {"OWID_OCE", "", "Oceania", "2020-02-20", 15., 0., 0., "", 0., 0., 0.351, 
  0., 0., "", 0., 0., "", "", "", "", "", "", "", "", "", "", "", "", "", "", 
  "", "", "", "", "", "", "", "", "", "", "", "", "", "", 4.2677809*^7, "", 
  "", "", "", "", "", "", "", "", "", "", "", "", ""}, 
 {"OWID_OCE", "", "Oceania", "2020-02-21", 15., 0., 0., "", 0., 0., 0.351, 
  0., 0., "", 0., 0., "", "", "", "", "", "", "", "", "", "", "", "", "", "", 
  "", "", "", "", "", "", "", "", "", "", "", "", "", "", 4.2677809*^7, "", 
  "", "", "", "", "", "", "", "", "", "", "", "", ""}, 
 {"OWID_OCE", "", "Oceania", "2020-02-22", 15., 0., 0., "", 0., 0., 0.351, 
  0., 0., "", 0., 0., "", "", "", "", "", "", "", "", "", "", "", "", "", "", 
  "", "", "", "", "", "", "", "", "", "", "", "", "", "", 4.2677809*^7, "", 
  "", "", "", "", "", "", "", "", "", "", "", "", ""}, 
 {"OWID_OCE", "", "Oceania", "2020-02-23", 15., 0., 0., "", 0., 0., 0.351, 
  0., 0., "", 0., 0., "", "", "", "", "", "", "", "", "", "", "", "", "", "", 
  "", "", "", "", "", "", "", "", "", "", "", "", "", "", 4.2677809*^7, "", 
  "", "", "", "", "", "", "", "", "", "", "", "", ""}, 
 {"OWID_OCE", "", "Oceania", "2020-02-24", 15., 0., 0., "", 0., 0., 0.351, 
  0., 0., "", 0., 0., "", "", "", "", "", "", "", "", "", "", "", "", "", "", 
  "", "", "", "", "", "", "", "", "", "", "", "", "", "", 4.2677809*^7, "", 
  "", "", "", "", "", "", "", "", "", "", "", "", ""}, 
 {"OWID_OCE", "", "Oceania", "2020-02-25", 15., 0., 0., "", 0., 0., 0.351, 
  0., 0., "", 0., 0., "", "", "", "", "", "", "", "", "", "", "", "", "", "", 
  "", "", "", "", "", "", "", "", "", "", "", "", "", "", 4.2677809*^7, "", 
  "", "", "", "", "", "", "", "", "", "", "", "", ""}, 
 {"OWID_OCE", "", "Oceania", "2020-02-26", 15., 0., 0., "", 0., 0., 0.351, 
  0., 0., "", 0., 0., "", "", "", "", "", "", "", "", "", "", "", "", "", "", 
  "", "", "", "", "", "", "", "", "", "", "", "", "", "", 4.2677809*^7, "", 
  "", "", "", "", "", "", "", "", "", "", "", "", ""}, 
 {"OWID_OCE", "", "Oceania", "2020-02-27", 15., 0., 0., "", 0., 0., 0.351, 
  0., 0., "", 0., 0., "", "", "", "", "", "", "", "", "", "", "", "", "", "", 
  "", "", "", "", "", "", "", "", "", "", "", "", "", "", 4.2677809*^7, "", 
  "", "", "", "", "", "", "", "", "", "", "", "", ""}, 
 {"OWID_OCE", "", "Oceania", "2020-02-28", 16., 1., 0.143, "", 0., 0., 0.375, 
  0.023, 0.003, "", 0., 0., "", "", "", "", "", "", "", "", "", "", "", "", 
  "", "", "", "", "", "", "", "", "", "", "", "", "", "", "", "", 
  4.2677809*^7, "", "", "", "", "", "", "", "", "", "", "", "", "", ""}, 
 {"OWID_OCE", "", "Oceania", "2020-02-29", 26., 10., 1.571, "", 0., 0., 
  0.609, 0.234, 0.037, "", 0., 0., "", "", "", "", "", "", "", "", "", "", 
  "", "", "", "", "", "", "", "", "", "", "", "", "", "", "", "", "", "", 
  4.2677809*^7, "", "", "", "", "", "", "", "", "", "", "", "", "", ""}, 
 {"OWID_OCE", "", "Oceania", "2020-03-01", 28., 2., 1.857, 1., 1., 0.143, 
  0.656, 0.047, 0.044, 0.023, 0.023, 0.003, "", "", "", "", "", "", "", "", 
  "", "", "", "", "", "", "", "", "", "", "", "", "", "", "", "", "", "", "", 
  "", 4.2677809*^7, "", "", "", "", "", "", "", "", "", "", "", "", "", ""}, 
 {"OWID_OCE", "", "Oceania", "2020-03-02", 31., 3., 2.286, 1., 0., 0.143, 
  0.726, 0.07, 0.054, 0.023, 0., 0.003, "", "", "", "", "", "", "", "", "", 
  "", "", "", "", "", "", "", "", "", "", "", "", "", "", "", "", "", "", "", 
  4.2677809*^7, "", "", "", "", "", "", "", "", "", "", "", "", "", ""}, 
 {"OWID_OCE", "", "Oceania", "2020-03-03", 40., 9., 3.571, 1., 0., 0.143, 
  0.937, 0.211, 0.084, 0.023, 0., 0.003, "", "", "", "", "", "", "", "", "", 
  "", "", "", "", "", "", "", "", "", "", "", "", "", "", "", "", "", "", "", 
  4.2677809*^7, "", "", "", "", "", "", "", "", "", "", "", "", "", ""}, 
 {"OWID_OCE", "", "Oceania", "2020-03-04", 55., 15., 5.714, 2., 1., 0.286, 
  1.289, 0.351, 0.134, 0.047, 0.023, 0.007, "", "", "", "", "", "", "", "", 
  "", "", "", "", "", "", "", "", "", "", "", "", "", "", "", "", "", "", "", 
  "", 4.2677809*^7, "", "", "", "", "", "", "", "", "", "", "", "", "", ""}, 
 {"OWID_OCE", "", "Oceania", "2020-03-05", 58., 3., 6.143, 2., 0., 0.286, 
  1.359, 0.07, 0.144, 0.047, 0., 0.007, "", "", "", "", "", "", "", "", "", 
  "", "", "", "", "", "", "", "", "", "", "", "", "", "", "", "", "", "", "", 
  4.2677809*^7, "", "", "", "", "", "", "", "", "", "", "", "", "", ""}, 
 {"OWID_OCE", "", "Oceania", "2020-03-06", 64., 6., 6.857, 2., 0., 0.286, 
  1.5, 0.141, 0.161, 0.047, 0., 0.007, "", "", "", "", "", "", "", "", "", 
  "", "", "", "", "", "", "", "", "", "", "", "", "", "", "", "", "", "", "", 
  4.2677809*^7, "", "", "", "", "", "", "", "", "", "", "", "", "", ""}, 
 {"OWID_OCE", "", "Oceania", "2020-03-07", 68., 4., 6., 2., 0., 0.286, 1.593, 
  0.094, 0.141, 0.047, 0., 0.007, "", "", "", "", "", "", "", "", "", "", "", 
  "", "", "", "", "", "", "", "", "", "", "", "", "", "", "", "", "", 
  4.2677809*^7, "", "", "", "", "", "", "", "", "", "", "", "", "", ""}, 
 {"OWID_OCE", "", "Oceania", "2020-03-08", 81., 13., 7.571, 3., 1., 0.286, 
  1.898, 0.305, 0.177, 0.07, 0.023, 0.007, "", "", "", "", "", "", "", "", 
  "", "", "", "", "", "", "", "", "", "", "", "", "", "", "", "", "", "", "", 
  "", 4.2677809*^7, "", "", "", "", "", "", "", "", "", "", "", "", "", ""}, 
 {"OWID_OCE", "", "Oceania", "2020-03-09", 96., 15., 9.286, 3., 0., 0.286, 
  2.249, 0.351, 0.218, 0.07, 0., 0.007, "", "", "", "", "", "", "", "", "", 
  "", "", "", "", "", "", "", "", "", "", "", "", "", "", "", "", "", "", "", 
  4.2677809*^7, "", "", "", "", "", "", "", "", "", "", "", "", "", ""}, 
 {"OWID_OCE", "", "Oceania", "2020-03-10", 112., 16., 10.286, 3., 0., 0.286, 
  2.624, 0.375, 0.241, 0.07, 0., 0.007, "", "", "", "", "", "", "", "", "", 
  "", "", "", "", "", "", "", "", "", "", "", "", "", "", "", "", "", "", "", 
  4.2677809*^7, "", "", "", "", "", "", "", "", "", "", "", "", "", ""}, 
 {"OWID_OCE", "", "Oceania", "2020-03-11", 133., 21., 11.143, 3., 0., 0.143, 
  3.116, 0.492, 0.261, 0.07, 0., 0.003, "", "", "", "", "", "", "", "", "", 
  "", "", "", "", "", "", "", "", "", "", "", "", "", "", "", "", "", "", "", 
  4.2677809*^7, "", "", "", "", "", "", "", "", "", "", "", "", "", ""}, 
 {"OWID_OCE", "", "Oceania", "2020-03-12", 133., 0., 10.714, 3., 0., 0.143, 
  3.116, 0., 0.251, 0.07, 0., 0.003, "", "", "", "", "", "", "", "", "", "", 
  "", "", "", "", "", "", "", "", "", "", "", "", "", "", "", "", "", "", 
  4.2677809*^7, "", "", "", "", "", "", "", "", "", "", "", "", "", ""}, 
 {"OWID_OCE", "", "Oceania", "2020-03-13", 205., 72., 20.143, 3., 0., 0.143, 
  4.803, 1.687, 0.472, 0.07, 0., 0.003, "", "", "", "", "", "", "", "", "", 
  "", "", "", "", "", "", "", "", "", "", "", "", "", "", "", "", "", "", "", 
  4.2677809*^7, "", "", "", "", "", "", "", "", "", "", "", "", "", ""}, 
 {"OWID_OCE", "", "Oceania", "2020-03-14", 256., 51., 26.857, 3., 0., 0.143, 
  5.998, 1.195, 0.629, 0.07, 0., 0.003, "", "", "", "", "", "", "", "", "", 
  "", "", "", "", "", "", "", "", "", "", "", "", "", "", "", "", "", "", "", 
  4.2677809*^7, "", "", "", "", "", "", "", "", "", "", "", "", "", ""}, 
 {"OWID_OCE", "", "Oceania", "2020-03-15", 305., 49., 32., 3., 0., 0., 7.147, 
  1.148, 0.75, 0.07, 0., 0., "", "", "", "", "", "", "", "", "", "", "", "", 
  "", "", "", "", "", "", "", "", "", "", "", "", "", "", "", "", 
  4.2677809*^7, "", "", "", "", "", "", "", "", "", "", "", "", "", ""}, 
 {"OWID_OCE", "", "Oceania", "2020-03-16", 385., 80., 41.286, 3., 0., 0., 
  9.021, 1.875, 0.967, 0.07, 0., 0., "", "", "", "", "", "", "", "", "", "", 
  "", "", "", "", "", "", "", "", "", "", "", "", "", "", "", "", "", "", 
  4.2677809*^7, "", "", "", "", "", "", "", "", "", "", "", "", "", ""}, 
 {"OWID_OCE", "", "Oceania", "2020-03-17", 464., 79., 50.286, 5., 2., 0.286, 
  10.872, 1.851, 1.178, 0.117, 0.047, 0.007, "", "", "", "", "", "", "", "", 
  "", "", "", "", "", "", "", "", "", "", "", "", "", "", "", "", "", "", "", 
  "", 4.2677809*^7, "", "", "", "", "", "", "", "", "", "", "", "", "", ""}, 
 {"OWID_OCE", "", "Oceania", "2020-03-18", 588., 124., 65., 6., 1., 0.429, 
  13.778, 2.905, 1.523, 0.141, 0.023, 0.01, "", "", "", "", "", "", "", "", 
  "", "", "", "", "", "", "", "", "", "", "", "", "", "", "", "", "", "", "", 
  "", 4.2677809*^7, "", "", "", "", "", "", "", "", "", "", "", "", "", ""}, 
 {"OWID_OCE", "", "Oceania", "2020-03-19", 710., 122., 82.429, 6., 0., 0.429, 
  16.636, 2.859, 1.931, 0.141, 0., 0.01, "", "", "", "", "", "", "", "", "", 
  "", "", "", "", "", "", "", "", "", "", "", "", "", "", "", "", "", "", "", 
  4.2677809*^7, "", "", "", "", "", "", "", "", "", "", "", "", "", ""}, 
 {"OWID_OCE", "", "Oceania", "2020-03-20", 832., 122., 89.571, 7., 1., 0.571, 
  19.495, 2.859, 2.099, 0.164, 0.023, 0.013, "", "", "", "", "", "", "", "", 
  "", "", "", "", "", "", "", "", "", "", "", "", "", "", "", "", "", "", "", 
  "", 4.2677809*^7, "", "", "", "", "", "", "", "", "", "", "", "", "", ""}, 
 {"OWID_OCE", "", "Oceania", "2020-03-21", 1125., 293., 124.143, 7., 0., 
  0.571, 26.36, 6.865, 2.909, 0.164, 0., 0.013, "", "", "", "", "", "", "", 
  "", "", "", "", "", "", "", "", "", "", "", "", "", "", "", "", "", "", "", 
  "", "", 4.2677809*^7, "", "", "", "", "", "", "", "", "", "", "", "", "", 
  ""}, {"OWID_OCE", "", "Oceania", "2020-03-22", 1654., 529., 192.714, 7., 
  0., 0.571, 38.756, 12.395, 4.516, 0.164, 0., 0.013, "", "", "", "", "", "", 
  "", "", "", "", "", "", "", "", "", "", "", "", "", "", "", "", "", "", "", 
  "", "", "", 4.2677809*^7, "", "", "", "", "", "", "", "", "", "", "", "", 
  "", ""}, {"OWID_OCE", "", "Oceania", "2020-03-23", 1788., 134., 200.429, 
  7., 0., 0.571, 41.895, 3.14, 4.696, 0.164, 0., 0.013, "", "", "", "", "", 
  "", "", "", "", "", "", "", "", "", "", "", "", "", "", "", "", "", "", "", 
  "", "", "", "", 4.2677809*^7, "", "", "", "", "", "", "", "", "", "", "", 
  "", "", ""}, {"OWID_OCE", "", "Oceania", "2020-03-24", 2204., 416., 
  248.571, 8., 1., 0.429, 51.643, 9.747, 5.824, 0.187, 0.023, 0.01, "", "", 
  "", "", "", "", "", "", "", "", "", "", "", "", "", "", "", "", "", "", "", 
  "", "", "", "", "", "", "", 4.2677809*^7, "", "", "", "", "", "", "", "", 
  "", "", "", "", "", ""}, {"OWID_OCE", "", "Oceania", "2020-03-25", 2575., 
  371., 283.857, 8., 0., 0.286, 60.336, 8.693, 6.651, 0.187, 0., 0.007, "", 
  "", "", "", "", "", "", "", "", "", "", "", "", "", "", "", "", "", "", "", 
  "", "", "", "", "", "", "", "", 4.2677809*^7, "", "", "", "", "", "", "", 
  "", "", "", "", "", "", ""}, {"OWID_OCE", "", "Oceania", "2020-03-26", 
  3099., 524., 341.286, 13., 5., 1., 72.614, 12.278, 7.997, 0.305, 0.117, 
  0.023, "", "", "", "", "", "", "", "", "", "", "", "", "", "", "", "", "", 
  "", "", "", "", "", "", "", "", "", "", "", 4.2677809*^7, "", "", "", "", 
  "", "", "", "", "", "", "", "", "", ""}, {"OWID_OCE", "", "Oceania", 
  "2020-03-27", 3517., 418., 383.571, 13., 0., 0.857, 82.408, 9.794, 8.988, 
  0.305, 0., 0.02, "", "", "", "", "", "", "", "", "", "", "", "", "", "", 
  "", "", "", "", "", "", "", "", "", "", "", "", "", "", 4.2677809*^7, "", 
  "", "", "", "", "", "", "", "", "", "", "", "", ""}, 
 {"OWID_OCE", "", "Oceania", "2020-03-28", 4097., 580., 424.571, 14., 1., 1., 
  95.998, 13.59, 9.948, 0.328, 0.023, 0.023, "", "", "", "", "", "", "", "", 
  "", "", "", "", "", "", "", "", "", "", "", "", "", "", "", "", "", "", "", 
  "", 4.2677809*^7, "", "", "", "", "", "", "", "", "", "", "", "", "", ""}, 
 {"OWID_OCE", "", "Oceania", "2020-03-29", 4504., 407., 407.143, 17., 3., 
  1.429, 105.535, 9.537, 9.54, 0.398, 0.07, 0.033, "", "", "", "", "", "", 
  "", "", "", "", "", "", "", "", "", "", "", "", "", "", "", "", "", "", "", 
  "", "", "", 4.2677809*^7, "", "", "", "", "", "", "", "", "", "", "", "", 
  "", ""}, {"OWID_OCE", "", "Oceania", "2020-03-30", 4956., 452., 452.571, 
  18., 1., 1.571, 116.126, 10.591, 10.604, 0.422, 0.023, 0.037, "", "", "", 
  "", "", "", "", "", "", "", "", "", "", "", "", "", "", "", "", "", "", "", 
  "", "", "", "", "", "", 4.2677809*^7, "", "", "", "", "", "", "", "", "", 
  "", "", "", "", ""}, {"OWID_OCE", "", "Oceania", "2020-03-31", 5212., 256., 
  429.714, 19., 1., 1.571, 122.124, 5.998, 10.069, 0.445, 0.023, 0.037, "", 
  "", "", "", "", "", "", "", "", "", "", "", "", "", "", "", "", "", "", "", 
  "", "", "", "", "", "", "", "", 4.2677809*^7, "", "", "", "", "", "", "", 
  "", "", "", "", "", "", ""}, {"OWID_OCE", "", "Oceania", "2020-04-01", 
  5576., 364., 428.714, 21., 2., 1.857, 130.653, 8.529, 10.045, 0.492, 0.047, 
  0.044, "", "", "", "", "", "", "", "", "", "", "", "", "", "", "", "", "", 
  "", "", "", "", "", "", "", "", "", "", "", 4.2677809*^7, "", "", "", "", 
  "", "", "", "", "", "", "", "", "", ""}, {"OWID_OCE", "", "Oceania", 
  "2020-04-02", 5921., 345., 403.143, 25., 4., 1.714, 138.737, 8.084, 9.446, 
  0.586, 0.094, 0.04, "", "", "", "", "", "", "", "", "", "", "", "", "", "", 
  "", "", "", "", "", "", "", "", "", "", "", "", "", "", 4.2677809*^7, "", 
  "", "", "", "", "", "", "", "", "", "", "", "", ""}, 
 {"OWID_OCE", "", "Oceania", "2020-04-03", 6206., 285., 384.143, 29., 4., 
  2.286, 145.415, 6.678, 9.001, 0.68, 0.094, 0.054, "", "", "", "", "", "", 
  "", "", "", "", "", "", "", "", "", "", "", "", "", "", "", "", "", "", "", 
  "", "", "", 4.2677809*^7, "", "", "", "", "", "", "", "", "", "", "", "", 
  "", ""}, {"OWID_OCE", "", "Oceania", "2020-04-04", 6513., 307., 345.143, 
  31., 2., 2.429, 152.609, 7.193, 8.087, 0.726, 0.047, 0.057, "", "", "", "", 
  "", "", "", "", "", "", "", "", "", "", "", "", "", "", "", "", "", "", "", 
  "", "", "", "", "", 4.2677809*^7, "", "", "", "", "", "", "", "", "", "", 
  "", "", "", ""}, {"OWID_OCE", "", "Oceania", "2020-04-05", 6739., 226., 
  319.286, 36., 5., 2.714, 157.904, 5.295, 7.481, 0.844, 0.117, 0.064, "", 
  "", "", "", "", "", "", "", "", "", "", "", "", "", "", "", "", "", "", "", 
  "", "", "", "", "", "", "", "", 4.2677809*^7, "", "", "", "", "", "", "", 
  "", "", "", "", "", "", ""}, {"OWID_OCE", "", "Oceania", "2020-04-06", 
  6919., 180., 280.429, 41., 5., 3.286, 162.122, 4.218, 6.571, 0.961, 0.117, 
  0.077, "", "", "", "", "", "", "", "", "", "", "", "", "", "", "", "", "", 
  "", "", "", "", "", "", "", "", "", "", "", 4.2677809*^7, "", "", "", "", 
  "", "", "", "", "", "", "", "", "", ""}, {"OWID_OCE", "", "Oceania", 
  "2020-04-07", 7072., 153., 265.714, 46., 5., 3.857, 165.707, 3.585, 6.226, 
  1.078, 0.117, 0.09, "", "", "", "", "", "", "", "", "", "", "", "", "", "", 
  "", "", "", "", "", "", "", "", "", "", "", "", "", "", 4.2677809*^7, "", 
  "", "", "", "", "", "", "", "", "", "", "", "", ""}, 
 {"OWID_OCE", "", "Oceania", "2020-04-08", 7237., 165., 237.286, 51., 5., 
  4.286, 169.573, 3.866, 5.56, 1.195, 0.117, 0.1, "", "", "", "", "", "", "", 
  "", "", "", "", "", "", "", "", "", "", "", "", "", "", "", "", "", "", "", 
  "", "", 4.2677809*^7, "", "", "", "", "", "", "", "", "", "", "", "", "", 
  ""}, {"OWID_OCE", "", "Oceania", "2020-04-09", 7364., 127., 206.143, 52., 
  1., 3.857, 172.549, 2.976, 4.83, 1.218, 0.023, 0.09, "", "", "", "", "", 
  "", "", "", "", "", "", "", "", "", "", "", "", "", "", "", "", "", "", "", 
  "", "", "", "", 4.2677809*^7, "", "", "", "", "", "", "", "", "", "", "", 
  "", "", ""}, {"OWID_OCE", "", "Oceania", "2020-04-10", 7516., 152., 
  187.143, 56., 4., 3.857, 176.11, 3.562, 4.385, 1.312, 0.094, 0.09, "", "", 
  "", "", "", "", "", "", "", "", "", "", "", "", "", "", "", "", "", "", "", 
  "", "", "", "", "", "", "", 4.2677809*^7, "", "", "", "", "", "", "", "", 
  "", "", "", "", "", ""}, {"OWID_OCE", "", "Oceania", "2020-04-11", 7633., 
  117., 160., 61., 5., 4.286, 178.852, 2.741, 3.749, 1.429, 0.117, 0.1, "", 
  "", "", "", "", "", "", "", "", "", "", "", "", "", "", "", "", "", "", "", 
  "", "", "", "", "", "", "", "", 4.2677809*^7, "", "", "", "", "", "", "", 
  "", "", "", "", "", "", ""}, {"OWID_OCE", "", "Oceania", "2020-04-12", 
  7663., 30., 132., 64., 3., 4., 179.555, 0.703, 3.093, 1.5, 0.07, 0.094, "", 
  "", "", "", "", "", "", "", "", "", "", "", "", "", "", "", "", "", "", "", 
  "", "", "", "", "", "", "", "", 4.2677809*^7, "", "", "", "", "", "", "", 
  "", "", "", "", "", "", ""}, {"OWID_OCE", "", "Oceania", "2020-04-13", 
  7718., 55., 114.143, 66., 2., 3.571, 180.843, 1.289, 2.675, 1.546, 0.047, 
  0.084, "", "", "", "", "", "", "", "", "", "", "", "", "", "", "", "", "", 
  "", "", "", "", "", "", "", "", "", "", "", 4.2677809*^7, "", "", "", "", 
  "", "", "", "", "", "", "", "", "", ""}, {"OWID_OCE", "", "Oceania", 
  "2020-04-14", 7799., 81., 103.857, 71., 5., 3.571, 182.741, 1.898, 2.434, 
  1.664, 0.117, 0.084, "", "", "", "", "", "", "", "", "", "", "", "", "", 
  "", "", "", "", "", "", "", "", "", "", "", "", "", "", "", 4.2677809*^7, 
  "", "", "", "", "", "", "", "", "", "", "", "", "", ""}, 
 {"OWID_OCE", "", "Oceania", "2020-04-15", 7844., 45., 86.714, 72., 1., 3., 
  183.796, 1.054, 2.032, 1.687, 0.023, 0.07, "", "", "", "", "", "", "", "", 
  "", "", "", "", "", "", "", "", "", "", "", "", "", "", "", "", "", "", "", 
  "", 4.2677809*^7, "", "", "", "", "", "", "", "", "", "", "", "", "", ""}, 
 {"OWID_OCE", "", "Oceania", "2020-04-16", 7887., 43., 74.714, 72., 0., 
  2.857, 184.803, 1.008, 1.751, 1.687, 0., 0.067, "", "", "", "", "", "", "", 
  "", "", "", "", "", "", "", "", "", "", "", "", "", "", "", "", "", "", "", 
  "", "", 4.2677809*^7, "", "", "", "", "", "", "", "", "", "", "", "", "", 
  ""}, {"OWID_OCE", "", "Oceania", "2020-04-17", 7955., 68., 62.714, 77., 5., 
  3., 186.397, 1.593, 1.469, 1.804, 0.117, 0.07, "", "", "", "", "", "", "", 
  "", "", "", "", "", "", "", "", "", "", "", "", "", "", "", "", "", "", "", 
  "", "", 4.2677809*^7, "", "", "", "", "", "", "", "", "", "", "", "", "", 
  ""}, {"OWID_OCE", "", "Oceania", "2020-04-18", 8014., 59., 54.429, 78., 1., 
  2.429, 187.779, 1.382, 1.275, 1.828, 0.023, 0.057, "", "", "", "", "", "", 
  "", "", "", "", "", "", "", "", "", "", "", "", "", "", "", "", "", "", "", 
  "", "", "", 4.2677809*^7, "", "", "", "", "", "", "", "", "", "", "", "", 
  "", ""}, {"OWID_OCE", "", "Oceania", "2020-04-19", 8065., 51., 57.429, 79., 
  1., 2.143, 188.974, 1.195, 1.346, 1.851, 0.023, 0.05, "", "", "", "", "", 
  "", "", "", "", "", "", "", "", "", "", "", "", "", "", "", "", "", "", "", 
  "", "", "", "", 4.2677809*^7, "", "", "", "", "", "", "", "", "", "", "", 
  "", "", ""}, {"OWID_OCE", "", "Oceania", "2020-04-20", 8088., 23., 52.857, 
  79., 0., 1.857, 189.513, 0.539, 1.239, 1.851, 0., 0.044, "", "", "", "", 
  "", "", "", "", "", "", "", "", "", "", "", "", "", "", "", "", "", "", "", 
  "", "", "", "", "", 4.2677809*^7, "", "", "", "", "", "", "", "", "", "", 
  "", "", "", ""}, {"OWID_OCE", "", "Oceania", "2020-04-21", 8115., 27., 
  45.143, 80., 1., 1.286, 190.146, 0.633, 1.058, 1.875, 0.023, 0.03, "", "", 
  "", "", "", "", "", "", "", "", "", "", "", "", "", "", "", "", "", "", "", 
  "", "", "", "", "", "", "", 4.2677809*^7, "", "", "", "", "", "", "", "", 
  "", "", "", "", "", ""}, {"OWID_OCE", "", "Oceania", "2020-04-22", 8129., 
  14., 40.714, 81., 1., 1.286, 190.474, 0.328, 0.954, 1.898, 0.023, 0.03, "", 
  "", "", "", "", "", "", "", "", "", "", "", "", "", "", "", "", "", "", "", 
  "", "", "", "", "", "", "", "", 4.2677809*^7, "", "", "", "", "", "", "", 
  "", "", "", "", "", "", ""}, {"OWID_OCE", "", "Oceania", "2020-04-23", 
  8144., 15., 36.714, 92., 11., 2.857, 190.825, 0.351, 0.86, 2.156, 0.258, 
  0.067, "", "", "", "", "", "", "", "", "", "", "", "", "", "", "", "", "", 
  "", "", "", "", "", "", "", "", "", "", "", 4.2677809*^7, "", "", "", "", 
  "", "", "", "", "", "", "", "", "", ""}, {"OWID_OCE", "", "Oceania", 
  "2020-04-24", 8164., 20., 29.857, 97., 5., 2.857, 191.294, 0.469, 0.7, 
  2.273, 0.117, 0.067, "", "", "", "", "", "", "", "", "", "", "", "", "", 
  "", "", "", "", "", "", "", "", "", "", "", "", "", "", "", 4.2677809*^7, 
  "", "", "", "", "", "", "", "", "", "", "", "", "", ""}, 
 {"OWID_OCE", "", "Oceania", "2020-04-25", 8190., 26., 25.143, 98., 1., 
  2.857, 191.903, 0.609, 0.589, 2.296, 0.023, 0.067, "", "", "", "", "", "", 
  "", "", "", "", "", "", "", "", "", "", "", "", "", "", "", "", "", "", "", 
  "", "", "", 4.2677809*^7, "", "", "", "", "", "", "", "", "", "", "", "", 
  "", ""}, {"OWID_OCE", "", "Oceania", "2020-04-26", 8209., 19., 20.571, 
  102., 4., 3.286, 192.348, 0.445, 0.482, 2.39, 0.094, 0.077, "", "", "", "", 
  "", "", "", "", "", "", "", "", "", "", "", "", "", "", "", "", "", "", "", 
  "", "", "", "", "", 4.2677809*^7, "", "", "", "", "", "", "", "", "", "", 
  "", "", "", ""}, {"OWID_OCE", "", "Oceania", "2020-04-27", 8219., 10., 
  18.714, 102., 0., 3.286, 192.583, 0.234, 0.439, 2.39, 0., 0.077, "", "", 
  "", "", "", "", "", "", "", "", "", "", "", "", "", "", "", "", "", "", "", 
  "", "", "", "", "", "", "", 4.2677809*^7, "", "", "", "", "", "", "", "", 
  "", "", "", "", "", ""}, {"OWID_OCE", "", "Oceania", "2020-04-28", 8244., 
  25., 18.429, 108., 6., 4., 193.168, 0.586, 0.432, 2.531, 0.141, 0.094, "", 
  "", "", "", "", "", "", "", "", "", "", "", "", "", "", "", "", "", "", "", 
  "", "", "", "", "", "", "", "", 4.2677809*^7, "", "", "", "", "", "", "", 
  "", "", "", "", "", "", ""}, {"OWID_OCE", "", "Oceania", "2020-04-29", 
  8254., 10., 17.857, 110., 2., 4.143, 193.403, 0.234, 0.418, 2.577, 0.047, 
  0.097, "", "", "", "", "", "", "", "", "", "", "", "", "", "", "", "", "", 
  "", "", "", "", "", "", "", "", "", "", "", 4.2677809*^7, "", "", "", "", 
  "", "", "", "", "", "", "", "", "", ""}, {"OWID_OCE", "", "Oceania", 
  "2020-04-30", 8271., 17., 18.143, 112., 2., 2.857, 193.801, 0.398, 0.425, 
  2.624, 0.047, 0.067, "", "", "", "", "", "", "", "", "", "", "", "", "", 
  "", "", "", "", "", "", "", "", "", "", "", "", "", "", "", 4.2677809*^7, 
  "", "", "", "", "", "", "", "", "", "", "", "", "", ""}, 
 {"OWID_OCE", "", "Oceania", "2020-05-01", 8289., 18., 17.857, 113., 1., 
  2.286, 194.223, 0.422, 0.418, 2.648, 0.023, 0.054, "", "", "", "", "", "", 
  "", "", "", "", "", "", "", "", "", "", "", "", "", "", "", "", "", "", "", 
  "", "", "", 4.2677809*^7, "", "", "", "", "", "", "", "", "", "", "", "", 
  "", ""}, {"OWID_OCE", "", "Oceania", "2020-05-02", 8312., 23., 17.429, 
  114., 1., 2.286, 194.762, 0.539, 0.408, 2.671, 0.023, 0.054, "", "", "", 
  "", "", "", "", "", "", "", "", "", "", "", "", "", "", "", "", "", "", "", 
  "", "", "", "", "", "", 4.2677809*^7, "", "", "", "", "", "", "", "", "", 
  "", "", "", "", ""}, {"OWID_OCE", "", "Oceania", "2020-05-03", 8335., 23., 
  18., 115., 1., 1.857, 195.301, 0.539, 0.422, 2.695, 0.023, 0.044, "", "", 
  "", "", "", "", "", "", "", "", "", "", "", "", "", "", "", "", "", "", "", 
  "", "", "", "", "", "", "", 4.2677809*^7, "", "", "", "", "", "", "", "", 
  "", "", "", "", "", ""}, {"OWID_OCE", "", "Oceania", "2020-05-04", 8359., 
  24., 20., 116., 1., 2., 195.863, 0.562, 0.469, 2.718, 0.023, 0.047, "", "", 
  "", "", "", "", "", "", "", "", "", "", "", "", "", "", "", "", "", "", "", 
  "", "", "", "", "", "", "", 4.2677809*^7, "", "", "", "", "", "", "", "", 
  "", "", "", "", "", ""}, {"OWID_OCE", "", "Oceania", "2020-05-05", 8389., 
  30., 20.714, 118., 2., 1.429, 196.566, 0.703, 0.485, 2.765, 0.047, 0.033, 
  "", "", "", "", "", "", "", "", "", "", "", "", "", "", "", "", "", "", "", 
  "", "", "", "", "", "", "", "", "", 4.2677809*^7, "", "", "", "", "", "", 
  "", "", "", "", "", "", "", ""}, {"OWID_OCE", "", "Oceania", "2020-05-06", 
  8409., 20., 22.143, 118., 0., 1.143, 197.034, 0.469, 0.519, 2.765, 0., 
  0.027, "", "", "", "", "", "", "", "", "", "", "", "", "", "", "", "", "", 
  "", "", "", "", "", "", "", "", "", "", "", 4.2677809*^7, "", "", "", "", 
  "", "", "", "", "", "", "", "", "", ""}, {"OWID_OCE", "", "Oceania", 
  "2020-05-07", 8429., 20., 22.571, 118., 0., 0.857, 197.503, 0.469, 0.529, 
  2.765, 0., 0.02, "", "", "", "", "", "", "", "", "", "", "", "", "", "", 
  "", "", "", "", "", "", "", "", "", "", "", "", "", "", 4.2677809*^7, "", 
  "", "", "", "", "", "", "", "", "", "", "", "", ""}, 
 {"OWID_OCE", "", "Oceania", "2020-05-08", 8436., 7., 21., 118., 0., 0.714, 
  197.667, 0.164, 0.492, 2.765, 0., 0.017, "", "", "", "", "", "", "", "", 
  "", "", "", "", "", "", "", "", "", "", "", "", "", "", "", "", "", "", "", 
  "", 4.2677809*^7, "", "", "", "", "", "", "", "", "", "", "", "", "", ""}, 
 {"OWID_OCE", "", "Oceania", "2020-05-09", 8459., 23., 21., 118., 0., 0.571, 
  198.206, 0.539, 0.492, 2.765, 0., 0.013, "", "", "", "", "", "", "", "", 
  "", "", "", "", "", "", "", "", "", "", "", "", "", "", "", "", "", "", "", 
  "", 4.2677809*^7, "", "", "", "", "", "", "", "", "", "", "", "", "", ""}, 
 {"OWID_OCE", "", "Oceania", "2020-05-10", 8471., 12., 19.429, 118., 0., 
  0.429, 198.487, 0.281, 0.455, 2.765, 0., 0.01, "", "", "", "", "", "", "", 
  "", "", "", "", "", "", "", "", "", "", "", "", "", "", "", "", "", "", "", 
  "", "", 4.2677809*^7, "", "", "", "", "", "", "", "", "", "", "", "", "", 
  ""}, {"OWID_OCE", "", "Oceania", "2020-05-11", 8493., 22., 19.143, 118., 
  0., 0.286, 199.003, 0.515, 0.449, 2.765, 0., 0.007, "", "", "", "", "", "", 
  "", "", "", "", "", "", "", "", "", "", "", "", "", "", "", "", "", "", "", 
  "", "", "", 4.2677809*^7, "", "", "", "", "", "", "", "", "", "", "", "", 
  "", ""}, {"OWID_OCE", "", "Oceania", "2020-05-12", 8503., 10., 16.286, 
  119., 1., 0.143, 199.237, 0.234, 0.382, 2.788, 0.023, 0.003, "", "", "", 
  "", "", "", "", "", "", "", "", "", "", "", "", "", "", "", "", "", "", "", 
  "", "", "", "", "", "", 4.2677809*^7, "", "", "", "", "", "", "", "", "", 
  "", "", "", "", ""}, {"OWID_OCE", "", "Oceania", "2020-05-13", 8512., 9., 
  14.714, 119., 0., 0.143, 199.448, 0.211, 0.345, 2.788, 0., 0.003, "", "", 
  "", "", "", "", "", "", "", "", "", "", "", "", "", "", "", "", "", "", "", 
  "", "", "", "", "", "", "", 4.2677809*^7, "", "", "", "", "", "", "", "", 
  "", "", "", "", "", ""}, {"OWID_OCE", "", "Oceania", "2020-05-14", 8543., 
  31., 16.286, 119., 0., 0.143, 200.174, 0.726, 0.382, 2.788, 0., 0.003, "", 
  "", "", "", "", "", "", "", "", "", "", "", "", "", "", "", "", "", "", "", 
  "", "", "", "", "", "", "", "", 4.2677809*^7, "", "", "", "", "", "", "", 
  "", "", "", "", "", "", ""}, {"OWID_OCE", "", "Oceania", "2020-05-15", 
  8559., 16., 17.571, 119., 0., 0.143, 200.549, 0.375, 0.412, 2.788, 0., 
  0.003, "", "", "", "", "", "", "", "", "", "", "", "", "", "", "", "", "", 
  "", "", "", "", "", "", "", "", "", "", "", 4.2677809*^7, "", "", "", "", 
  "", "", "", "", "", "", "", "", "", ""}, {"OWID_OCE", "", "Oceania", 
  "2020-05-16", 8569., 10., 15.714, 119., 0., 0.143, 200.784, 0.234, 0.368, 
  2.788, 0., 0.003, "", "", "", "", "", "", "", "", "", "", "", "", "", "", 
  "", "", "", "", "", "", "", "", "", "", "", "", "", "", 4.2677809*^7, "", 
  "", "", "", "", "", "", "", "", "", "", "", "", ""}, 
 {"OWID_OCE", "", "Oceania", "2020-05-17", 8579., 10., 15.429, 120., 1., 
  0.286, 201.018, 0.234, 0.362, 2.812, 0.023, 0.007, "", "", "", "", "", "", 
  "", "", "", "", "", "", "", "", "", "", "", "", "", "", "", "", "", "", "", 
  "", "", "", 4.2677809*^7, "", "", "", "", "", "", "", "", "", "", "", "", 
  "", ""}, {"OWID_OCE", "", "Oceania", "2020-05-18", 8593., 14., 14.286, 
  120., 0., 0.286, 201.346, 0.328, 0.335, 2.812, 0., 0.007, "", "", "", "", 
  "", "", "", "", "", "", "", "", "", "", "", "", "", "", "", "", "", "", "", 
  "", "", "", "", "", 4.2677809*^7, "", "", "", "", "", "", "", "", "", "", 
  "", "", "", ""}, {"OWID_OCE", "", "Oceania", "2020-05-19", 8601., 8., 14., 
  121., 1., 0.286, 201.533, 0.187, 0.328, 2.835, 0.023, 0.007, "", "", "", 
  "", "", "", "", "", "", "", "", "", "", "", "", "", "", "", "", "", "", "", 
  "", "", "", "", "", "", 4.2677809*^7, "", "", "", "", "", "", "", "", "", 
  "", "", "", "", ""}, {"OWID_OCE", "", "Oceania", "2020-05-20", 8610., 9., 
  14., 121., 0., 0.286, 201.744, 0.211, 0.328, 2.835, 0., 0.007, "", "", "", 
  "", "", "", "", "", "", "", "", "", "", "", "", "", "", "", "", "", "", "", 
  "", "", "", "", "", "", 4.2677809*^7, "", "", "", "", "", "", "", "", "", 
  "", "", "", "", ""}, {"OWID_OCE", "", "Oceania", "2020-05-21", 8625., 15., 
  11.714, 122., 1., 0.429, 202.096, 0.351, 0.274, 2.859, 0.023, 0.01, "", "", 
  "", "", "", "", "", "", "", "", "", "", "", "", "", "", "", "", "", "", "", 
  "", "", "", "", "", "", "", 4.2677809*^7, "", "", "", "", "", "", "", "", 
  "", "", "", "", "", ""}, {"OWID_OCE", "", "Oceania", "2020-05-22", 8629., 
  4., 10., 122., 0., 0.429, 202.189, 0.094, 0.234, 2.859, 0., 0.01, "", "", 
  "", "", "", "", "", "", "", "", "", "", "", "", "", "", "", "", "", "", "", 
  "", "", "", "", "", "", "", 4.2677809*^7, "", "", "", "", "", "", "", "", 
  "", "", "", "", "", ""}, {"OWID_OCE", "", "Oceania", "2020-05-23", 8644., 
  15., 10.714, 123., 1., 0.571, 202.541, 0.351, 0.251, 2.882, 0.023, 0.013, 
  "", "", "", "", "", "", "", "", "", "", "", "", "", "", "", "", "", "", "", 
  "", "", "", "", "", "", "", "", "", 4.2677809*^7, "", "", "", "", "", "", 
  "", "", "", "", "", "", "", ""}, {"OWID_OCE", "", "Oceania", "2020-05-24", 
  8644., 0., 9.286, 123., 0., 0.429, 202.541, 0., 0.218, 2.882, 0., 0.01, "", 
  "", "", "", "", "", "", "", "", "", "", "", "", "", "", "", "", "", "", "", 
  "", "", "", "", "", "", "", "", 4.2677809*^7, "", "", "", "", "", "", "", 
  "", "", "", "", "", "", ""}, {"OWID_OCE", "", "Oceania", "2020-05-25", 
  8656., 12., 9., 123., 0., 0.429, 202.822, 0.281, 0.211, 2.882, 0., 0.01, 
  "", "", "", "", "", "", "", "", "", "", "", "", "", "", "", "", "", "", "", 
  "", "", "", "", "", "", "", "", "", 4.2677809*^7, "", "", "", "", "", "", 
  "", "", "", "", "", "", "", ""}, {"OWID_OCE", "", "Oceania", "2020-05-26", 
  8669., 13., 9.714, 124., 1., 0.429, 203.127, 0.305, 0.228, 2.905, 0.023, 
  0.01, "", "", "", "", "", "", "", "", "", "", "", "", "", "", "", "", "", 
  "", "", "", "", "", "", "", "", "", "", "", 4.2677809*^7, "", "", "", "", 
  "", "", "", "", "", "", "", "", "", ""}, {"OWID_OCE", "", "Oceania", 
  "2020-05-27", 8680., 11., 10., 125., 1., 0.571, 203.384, 0.258, 0.234, 
  2.929, 0.023, 0.013, "", "", "", "", "", "", "", "", "", "", "", "", "", 
  "", "", "", "", "", "", "", "", "", "", "", "", "", "", "", 4.2677809*^7, 
  "", "", "", "", "", "", "", "", "", "", "", "", "", ""}, 
 {"OWID_OCE", "", "Oceania", "2020-05-28", 8695., 15., 10., 125., 0., 0.429, 
  203.736, 0.351, 0.234, 2.929, 0., 0.01, "", "", "", "", "", "", "", "", "", 
  "", "", "", "", "", "", "", "", "", "", "", "", "", "", "", "", "", "", "", 
  4.2677809*^7, "", "", "", "", "", "", "", "", "", "", "", "", "", ""}, 
 {"OWID_OCE", "", "Oceania", "2020-05-29", 8714., 19., 12.143, 125., 0., 
  0.429, 204.181, 0.445, 0.285, 2.929, 0., 0.01, "", "", "", "", "", "", "", 
  "", "", "", "", "", "", "", "", "", "", "", "", "", "", "", "", "", "", "", 
  "", "", 4.2677809*^7, "", "", "", "", "", "", "", "", "", "", "", "", "", 
  ""}, {"OWID_OCE", "", "Oceania", "2020-05-30", 8722., 8., 11.143, 125., 0., 
  0.286, 204.369, 0.187, 0.261, 2.929, 0., 0.007, "", "", "", "", "", "", "", 
  "", "", "", "", "", "", "", "", "", "", "", "", "", "", "", "", "", "", "", 
  "", "", 4.2677809*^7, "", "", "", "", "", "", "", "", "", "", "", "", "", 
  ""}, {"OWID_OCE", "", "Oceania", "2020-05-31", 8732., 10., 12.571, 125., 
  0., 0.286, 204.603, 0.234, 0.295, 2.929, 0., 0.007, "", "", "", "", "", "", 
  "", "", "", "", "", "", "", "", "", "", "", "", "", "", "", "", "", "", "", 
  "", "", "", 4.2677809*^7, "", "", "", "", "", "", "", "", "", "", "", "", 
  "", ""}, {"OWID_OCE", "", "Oceania", "2020-06-01", 8751., 19., 13.571, 
  124., -1., 0.143, 205.048, 0.445, 0.318, 2.905, -0.023, 0.003, "", "", "", 
  "", "", "", "", "", "", "", "", "", "", "", "", "", "", "", "", "", "", "", 
  "", "", "", "", "", "", 4.2677809*^7, "", "", "", "", "", "", "", "", "", 
  "", "", "", "", ""}, {"OWID_OCE", "", "Oceania", "2020-06-02", 8759., 8., 
  12.857, 124., 0., 0., 205.235, 0.187, 0.301, 2.905, 0., 0., "", "", "", "", 
  "", "", "", "", "", "", "", "", "", "", "", "", "", "", "", "", "", "", "", 
  "", "", "", "", "", 4.2677809*^7, "", "", "", "", "", "", "", "", "", "", 
  "", "", "", ""}, {"OWID_OCE", "", "Oceania", "2020-06-03", 8770., 11., 
  12.857, 124., 0., -0.143, 205.493, 0.258, 0.301, 2.905, 0., -0.003, "", "", 
  "", "", "", "", "", "", "", "", "", "", "", "", "", "", "", "", "", "", "", 
  "", "", "", "", "", "", "", 4.2677809*^7, "", "", "", "", "", "", "", "", 
  "", "", "", "", "", ""}, {"OWID_OCE", "", "Oceania", "2020-06-04", 8777., 
  7., 11.714, 124., 0., -0.143, 205.657, 0.164, 0.274, 2.905, 0., -0.003, "", 
  "", "", "", "", "", "", "", "", "", "", "", "", "", "", "", "", "", "", "", 
  "", "", "", "", "", "", "", "", 4.2677809*^7, "", "", "", "", "", "", "", 
  "", "", "", "", "", "", ""}, {"OWID_OCE", "", "Oceania", "2020-06-05", 
  8782., 5., 9.714, 124., 0., -0.143, 205.774, 0.117, 0.228, 2.905, 0., 
  -0.003, "", "", "", "", "", "", "", "", "", "", "", "", "", "", "", "", "", 
  "", "", "", "", "", "", "", "", "", "", "", 4.2677809*^7, "", "", "", "", 
  "", "", "", "", "", "", "", "", "", ""}, {"OWID_OCE", "", "Oceania", 
  "2020-06-06", 8789., 7., 9.571, 124., 0., -0.143, 205.938, 0.164, 0.224, 
  2.905, 0., -0.003, "", "", "", "", "", "", "", "", "", "", "", "", "", "", 
  "", "", "", "", "", "", "", "", "", "", "", "", "", "", 4.2677809*^7, "", 
  "", "", "", "", "", "", "", "", "", "", "", "", ""}, 
 {"OWID_OCE", "", "Oceania", "2020-06-07", 8795., 6., 9., 124., 0., -0.143, 
  206.079, 0.141, 0.211, 2.905, 0., -0.003, "", "", "", "", "", "", "", "", 
  "", "", "", "", "", "", "", "", "", "", "", "", "", "", "", "", "", "", "", 
  "", 4.2677809*^7, "", "", "", "", "", "", "", "", "", "", "", "", "", ""}, 
 {"OWID_OCE", "", "Oceania", "2020-06-08", 8797., 2., 6.571, 124., 0., 0., 
  206.126, 0.047, 0.154, 2.905, 0., 0., "", "", "", "", "", "", "", "", "", 
  "", "", "", "", "", "", "", "", "", "", "", "", "", "", "", "", "", "", "", 
  4.2677809*^7, "", "", "", "", "", "", "", "", "", "", "", "", "", ""}, 
 {"OWID_OCE", "", "Oceania", "2020-06-09", 8804., 7., 6.429, 124., 0., 0., 
  206.29, 0.164, 0.151, 2.905, 0., 0., "", "", "", "", "", "", "", "", "", 
  "", "", "", "", "", "", "", "", "", "", "", "", "", "", "", "", "", "", "", 
  4.2677809*^7, "", "", "", "", "", "", "", "", "", "", "", "", "", ""}, 
 {"OWID_OCE", "", "Oceania", "2020-06-10", 8815., 11., 6.429, 124., 0., 0., 
  206.548, 0.258, 0.151, 2.905, 0., 0., "", "", "", "", "", "", "", "", "", 
  "", "", "", "", "", "", "", "", "", "", "", "", "", "", "", "", "", "", "", 
  4.2677809*^7, "", "", "", "", "", "", "", "", "", "", "", "", "", ""}, 
 {"OWID_OCE", "", "Oceania", "2020-06-11", 8819., 4., 6., 124., 0., 0., 
  206.641, 0.094, 0.141, 2.905, 0., 0., "", "", "", "", "", "", "", "", "", 
  "", "", "", "", "", "", "", "", "", "", "", "", "", "", "", "", "", "", "", 
  4.2677809*^7, "", "", "", "", "", "", "", "", "", "", "", "", "", ""}, 
 {"OWID_OCE", "", "Oceania", "2020-06-12", 8824., 5., 6., 124., 0., 0., 
  206.759, 0.117, 0.141, 2.905, 0., 0., "", "", "", "", "", "", "", "", "", 
  "", "", "", "", "", "", "", "", "", "", "", "", "", "", "", "", "", "", "", 
  4.2677809*^7, "", "", "", "", "", "", "", "", "", "", "", "", "", ""}, 
 {"OWID_OCE", "", "Oceania", "2020-06-13", 8850., 26., 8.714, 124., 0., 0., 
  207.368, 0.609, 0.204, 2.905, 0., 0., "", "", "", "", "", "", "", "", "", 
  "", "", "", "", "", "", "", "", "", "", "", "", "", "", "", "", "", "", "", 
  4.2677809*^7, "", "", "", "", "", "", "", "", "", "", "", "", "", ""}, 
 {"OWID_OCE", "", "Oceania", "2020-06-14", 8865., 15., 10., 124., 0., 0., 
  207.719, 0.351, 0.234, 2.905, 0., 0., "", "", "", "", "", "", "", "", "", 
  "", "", "", "", "", "", "", "", "", "", "", "", "", "", "", "", "", "", "", 
  4.2677809*^7, "", "", "", "", "", "", "", "", "", "", "", "", "", ""}, 
 {"OWID_OCE", "", "Oceania", "2020-06-15", 8879., 14., 11.714, 124., 0., 0., 
  208.047, 0.328, 0.274, 2.905, 0., 0., "", "", "", "", "", "", "", "", "", 
  "", "", "", "", "", "", "", "", "", "", "", "", "", "", "", "", "", "", "", 
  4.2677809*^7, "", "", "", "", "", "", "", "", "", "", "", "", "", ""}, 
 {"OWID_OCE", "", "Oceania", "2020-06-16", 8902., 23., 14., 124., 0., 0., 
  208.586, 0.539, 0.328, 2.905, 0., 0., "", "", "", "", "", "", "", "", "", 
  "", "", "", "", "", "", "", "", "", "", "", "", "", "", "", "", "", "", "", 
  4.2677809*^7, "", "", "", "", "", "", "", "", "", "", "", "", "", ""}, 
 {"OWID_OCE", "", "Oceania", "2020-06-17", 8924., 22., 15.571, 124., 0., 0., 
  209.102, 0.515, 0.365, 2.905, 0., 0., "", "", "", "", "", "", "", "", "", 
  "", "", "", "", "", "", "", "", "", "", "", "", "", "", "", "", "", "", "", 
  4.2677809*^7, "", "", "", "", "", "", "", "", "", "", "", "", "", ""}, 
 {"OWID_OCE", "", "Oceania", "2020-06-18", 8942., 18., 17.571, 124., 0., 0., 
  209.523, 0.422, 0.412, 2.905, 0., 0., "", "", "", "", "", "", "", "", "", 
  "", "", "", "", "", "", "", "", "", "", "", "", "", "", "", "", "", "", "", 
  4.2677809*^7, "", "", "", "", "", "", "", "", "", "", "", "", "", ""}, 
 {"OWID_OCE", "", "Oceania", "2020-06-19", 8946., 4., 17.429, 124., 0., 0., 
  209.617, 0.094, 0.408, 2.905, 0., 0., "", "", "", "", "", "", "", "", "", 
  "", "", "", "", "", "", "", "", "", "", "", "", "", "", "", "", "", "", "", 
  4.2677809*^7, "", "", "", "", "", "", "", "", "", "", "", "", "", ""}, 
 {"OWID_OCE", "", "Oceania", "2020-06-20", 8998., 52., 21.143, 124., 0., 0., 
  210.836, 1.218, 0.495, 2.905, 0., 0., "", "", "", "", "", "", "", "", "", 
  "", "", "", "", "", "", "", "", "", "", "", "", "", "", "", "", "", "", "", 
  4.2677809*^7, "", "", "", "", "", "", "", "", "", "", "", "", "", ""}, 
 {"OWID_OCE", "", "Oceania", "2020-06-21", 9013., 15., 21.143, 124., 0., 0., 
  211.187, 0.351, 0.495, 2.905, 0., 0., "", "", "", "", "", "", "", "", "", 
  "", "", "", "", "", "", "", "", "", "", "", "", "", "", "", "", "", "", "", 
  4.2677809*^7, "", "", "", "", "", "", "", "", "", "", "", "", "", ""}, 
 {"OWID_OCE", "", "Oceania", "2020-06-22", 9034., 21., 22.143, 124., 0., 0., 
  211.679, 0.492, 0.519, 2.905, 0., 0., "", "", "", "", "", "", "", "", "", 
  "", "", "", "", "", "", "", "", "", "", "", "", "", "", "", "", "", "", "", 
  4.2677809*^7, "", "", "", "", "", "", "", "", "", "", "", "", "", ""}, 
 {"OWID_OCE", "", "Oceania", "2020-06-23", 9064., 30., 23.143, 125., 1., 
  0.143, 212.382, 0.703, 0.542, 2.929, 0.023, 0.003, "", "", "", "", "", "", 
  "", "", "", "", "", "", "", "", "", "", "", "", "", "", "", "", "", "", "", 
  "", "", "", 4.2677809*^7, "", "", "", "", "", "", "", "", "", "", "", "", 
  "", ""}, {"OWID_OCE", "", "Oceania", "2020-06-24", 9105., 41., 25.857, 
  126., 1., 0.286, 213.343, 0.961, 0.606, 2.952, 0.023, 0.007, "", "", "", 
  "", "", "", "", "", "", "", "", "", "", "", "", "", "", "", "", "", "", "", 
  "", "", "", "", "", "", 4.2677809*^7, "", "", "", "", "", "", "", "", "", 
  "", "", "", "", ""}, {"OWID_OCE", "", "Oceania", "2020-06-25", 9143., 38., 
  28.714, 126., 0., 0.286, 214.233, 0.89, 0.673, 2.952, 0., 0.007, "", "", 
  "", "", "", "", "", "", "", "", "", "", "", "", "", "", "", "", "", "", "", 
  "", "", "", "", "", "", "", 4.2677809*^7, "", "", "", "", "", "", "", "", 
  "", "", "", "", "", ""}, {"OWID_OCE", "", "Oceania", "2020-06-26", 9152., 
  9., 29.429, 126., 0., 0.286, 214.444, 0.211, 0.69, 2.952, 0., 0.007, "", 
  "", "", "", "", "", "", "", "", "", "", "", "", "", "", "", "", "", "", "", 
  "", "", "", "", "", "", "", "", 4.2677809*^7, "", "", "", "", "", "", "", 
  "", "", "", "", "", "", ""}, {"OWID_OCE", "", "Oceania", "2020-06-27", 
  9241., 89., 34.714, 126., 0., 0.286, 216.529, 2.085, 0.813, 2.952, 0., 
  0.007, "", "", "", "", "", "", "", "", "", "", "", "", "", "", "", "", "", 
  "", "", "", "", "", "", "", "", "", "", "", 4.2677809*^7, "", "", "", "", 
  "", "", "", "", "", "", "", "", "", ""}, {"OWID_OCE", "", "Oceania", 
  "2020-06-28", 9321., 80., 44., 126., 0., 0.286, 218.404, 1.875, 1.031, 
  2.952, 0., 0.007, "", "", "", "", "", "", "", "", "", "", "", "", "", "", 
  "", "", "", "", "", "", "", "", "", "", "", "", "", "", 4.2677809*^7, "", 
  "", "", "", "", "", "", "", "", "", "", "", "", ""}, 
 {"OWID_OCE", "", "Oceania", "2020-06-29", 9391., 70., 51., 126., 0., 0.286, 
  220.044, 1.64, 1.195, 2.952, 0., 0.007, "", "", "", "", "", "", "", "", "", 
  "", "", "", "", "", "", "", "", "", "", "", "", "", "", "", "", "", "", "", 
  4.2677809*^7, "", "", "", "", "", "", "", "", "", "", "", "", "", ""}, 
 {"OWID_OCE", "", "Oceania", "2020-06-30", 9477., 86., 59., 126., 0., 0.143, 
  222.059, 2.015, 1.382, 2.952, 0., 0.003, "", "", "", "", "", "", "", "", 
  "", "", "", "", "", "", "", "", "", "", "", "", "", "", "", "", "", "", "", 
  "", 4.2677809*^7, "", "", "", "", "", "", "", "", "", "", "", "", "", ""}, 
 {"OWID_OCE", "", "Oceania", "2020-07-01", 9560., 83., 65., 126., 0., 0., 
  224.004, 1.945, 1.523, 2.952, 0., 0., "", "", "", "", "", "", "", "", "", 
  "", "", "", "", "", "", "", "", "", "", "", "", "", "", "", "", "", "", "", 
  4.2677809*^7, "", "", "", "", "", "", "", "", "", "", "", "", "", ""}, 
 {"OWID_OCE", "", "Oceania", "2020-07-02", 9625., 65., 68.857, 126., 0., 0., 
  225.527, 1.523, 1.613, 2.952, 0., 0., "", "", "", "", "", "", "", "", "", 
  "", "", "", "", "", "", "", "", "", "", "", "", "", "", "", "", "", "", "", 
  4.2677809*^7, "", "", "", "", "", "", "", "", "", "", "", "", "", ""}, 
 {"OWID_OCE", "", "Oceania", "2020-07-03", 9819., 194., 95.286, 126., 0., 0., 
  230.073, 4.546, 2.233, 2.952, 0., 0., "", "", "", "", "", "", "", "", "", 
  "", "", "", "", "", "", "", "", "", "", "", "", "", "", "", "", "", "", "", 
  4.2677809*^7, "", "", "", "", "", "", "", "", "", "", "", "", "", ""}, 
 {"OWID_OCE", "", "Oceania", "2020-07-04", 10005., 186., 109.143, 126., 0., 
  0., 234.431, 4.358, 2.557, 2.952, 0., 0., "", "", "", "", "", "", "", "", 
  "", "", "", "", "", "", "", "", "", "", "", "", "", "", "", "", "", "", "", 
  "", 4.2677809*^7, "", "", "", "", "", "", "", "", "", "", "", "", "", ""}, 
 {"OWID_OCE", "", "Oceania", "2020-07-05", 10147., 142., 118., 128., 2., 
  0.286, 237.758, 3.327, 2.765, 2.999, 0.047, 0.007, "", "", "", "", "", "", 
  "", "", "", "", "", "", "", "", "", "", "", "", "", "", "", "", "", "", "", 
  "", "", "", 4.2677809*^7, "", "", "", "", "", "", "", "", "", "", "", "", 
  "", ""}, {"OWID_OCE", "", "Oceania", "2020-07-06", 10323., 176., 133.143, 
  128., 0., 0.286, 241.882, 4.124, 3.12, 2.999, 0., 0.007, "", "", "", "", 
  "", "", "", "", "", "", "", "", "", "", "", "", "", "", "", "", "", "", "", 
  "", "", "", "", "", 4.2677809*^7, "", "", "", "", "", "", "", "", "", "", 
  "", "", "", ""}, {"OWID_OCE", "", "Oceania", "2020-07-07", 10455., 132., 
  139.714, 128., 0., 0.286, 244.975, 3.093, 3.274, 2.999, 0., 0.007, "", "", 
  "", "", "", "", "", "", "", "", "", "", "", "", "", "", "", "", "", "", "", 
  "", "", "", "", "", "", "", 4.2677809*^7, "", "", "", "", "", "", "", "", 
  "", "", "", "", "", ""}, {"OWID_OCE", "", "Oceania", "2020-07-08", 10628., 
  173., 152.571, 128., 0., 0.286, 249.029, 4.054, 3.575, 2.999, 0., 0.007, 
  "", "", "", "", "", "", "", "", "", "", "", "", "", "", "", "", "", "", "", 
  "", "", "", "", "", "", "", "", "", 4.2677809*^7, "", "", "", "", "", "", 
  "", "", "", "", "", "", "", ""}, {"OWID_OCE", "", "Oceania", "2020-07-09", 
  10953., 325., 189.714, 128., 0., 0.286, 256.644, 7.615, 4.445, 2.999, 0., 
  0.007, "", "", "", "", "", "", "", "", "", "", "", "", "", "", "", "", "", 
  "", "", "", "", "", "", "", "", "", "", "", 4.2677809*^7, "", "", "", "", 
  "", "", "", "", "", "", "", "", "", ""}, {"OWID_OCE", "", "Oceania", 
  "2020-07-10", 11133., 180., 187.714, 129., 1., 0.429, 260.862, 4.218, 
  4.398, 3.023, 0.023, 0.01, "", "", "", "", "", "", "", "", "", "", "", "", 
  "", "", "", "", "", "", "", "", "", "", "", "", "", "", "", "", 
  4.2677809*^7, "", "", "", "", "", "", "", "", "", "", "", "", "", ""}, 
 {"OWID_OCE", "", "Oceania", "2020-07-11", 11378., 245., 196.143, 130., 1., 
  0.571, 266.602, 5.741, 4.596, 3.046, 0.023, 0.013, "", "", "", "", "", "", 
  "", "", "", "", "", "", "", "", "", "", "", "", "", "", "", "", "", "", "", 
  "", "", "", 4.2677809*^7, "", "", "", "", "", "", "", "", "", "", "", "", 
  "", ""}, {"OWID_OCE", "", "Oceania", "2020-07-12", 11561., 183., 202., 
  130., 0., 0.286, 270.89, 4.288, 4.733, 3.046, 0., 0.007, "", "", "", "", 
  "", "", "", "", "", "", "", "", "", "", "", "", "", "", "", "", "", "", "", 
  "", "", "", "", "", 4.2677809*^7, "", "", "", "", "", "", "", "", "", "", 
  "", "", "", ""}, {"OWID_OCE", "", "Oceania", "2020-07-13", 11833., 272., 
  215.714, 130., 0., 0.286, 277.264, 6.373, 5.054, 3.046, 0., 0.007, "", "", 
  "", "", "", "", "", "", "", "", "", "", "", "", "", "", "", "", "", "", "", 
  "", "", "", "", "", "", "", 4.2677809*^7, "", "", "", "", "", "", "", "", 
  "", "", "", "", "", ""}, {"OWID_OCE", "", "Oceania", "2020-07-14", 12071., 
  238., 230.857, 133., 3., 0.714, 282.84, 5.577, 5.409, 3.116, 0.07, 0.017, 
  "", "", "", "", "", "", "", "", "", "", "", "", "", "", "", "", "", "", "", 
  "", "", "", "", "", "", "", "", "", 4.2677809*^7, "", "", "", "", "", "", 
  "", "", "", "", "", "", "", ""}, {"OWID_OCE", "", "Oceania", "2020-07-15", 
  12395., 324., 252.429, 135., 2., 1., 290.432, 7.592, 5.915, 3.163, 0.047, 
  0.023, "", "", "", "", "", "", "", "", "", "", "", "", "", "", "", "", "", 
  "", "", "", "", "", "", "", "", "", "", "", 4.2677809*^7, "", "", "", "", 
  "", "", "", "", "", "", "", "", "", ""}, {"OWID_OCE", "", "Oceania", 
  "2020-07-16", 12819., 424., 266.571, 138., 3., 1.429, 300.367, 9.935, 
  6.246, 3.234, 0.07, 0.033, "", "", "", "", "", "", "", "", "", "", "", "", 
  "", "", "", "", "", "", "", "", "", "", "", "", "", "", "", "", 
  4.2677809*^7, "", "", "", "", "", "", "", "", "", "", "", "", "", ""}, 
 {"OWID_OCE", "", "Oceania", "2020-07-17", 13032., 213., 271.286, 140., 2., 
  1.571, 305.358, 4.991, 6.357, 3.28, 0.047, 0.037, "", "", "", "", "", "", 
  "", "", "", "", "", "", "", "", "", "", "", "", "", "", "", "", "", "", "", 
  "", "", "", 4.2677809*^7, "", "", "", "", "", "", "", "", "", "", "", "", 
  "", ""}, {"OWID_OCE", "", "Oceania", "2020-07-18", 13397., 365., 288.429, 
  144., 4., 2., 313.91, 8.552, 6.758, 3.374, 0.094, 0.047, "", "", "", "", 
  "", "", "", "", "", "", "", "", "", "", "", "", "", "", "", "", "", "", "", 
  "", "", "", "", "", 4.2677809*^7, "", "", "", "", "", "", "", "", "", "", 
  "", "", "", ""}, {"OWID_OCE", "", "Oceania", "2020-07-19", 13666., 269., 
  300.714, 145., 1., 2.143, 320.213, 6.303, 7.046, 3.398, 0.023, 0.05, "", 
  "", "", "", "", "", "", "", "", "", "", "", "", "", "", "", "", "", "", "", 
  "", "", "", "", "", "", "", "", 4.2677809*^7, "", "", "", "", "", "", "", 
  "", "", "", "", "", "", ""}, {"OWID_OCE", "", "Oceania", "2020-07-20", 
  14029., 363., 313.714, 148., 3., 2.571, 328.719, 8.506, 7.351, 3.468, 0.07, 
  0.06, "", "", "", "", "", "", "", "", "", "", "", "", "", "", "", "", "", 
  "", "", "", "", "", "", "", "", "", "", "", 4.2677809*^7, "", "", "", "", 
  "", "", "", "", "", "", "", "", "", ""}, {"OWID_OCE", "", "Oceania", 
  "2020-07-21", 14503., 474., 347.429, 150., 2., 2.429, 339.825, 11.106, 
  8.141, 3.515, 0.047, 0.057, "", "", "", "", "", "", "", "", "", "", "", "", 
  "", "", "", "", "", "", "", "", "", "", "", "", "", "", "", "", 
  4.2677809*^7, "", "", "", "", "", "", "", "", "", "", "", "", "", ""}, 
 {"OWID_OCE", "", "Oceania", "2020-07-22", 14914., 411., 359.857, 155., 5., 
  2.857, 349.456, 9.63, 8.432, 3.632, 0.117, 0.067, "", "", "", "", "", "", 
  "", "", "", "", "", "", "", "", "", "", "", "", "", "", "", "", "", "", "", 
  "", "", "", 4.2677809*^7, "", "", "", "", "", "", "", "", "", "", "", "", 
  "", ""}, {"OWID_OCE", "", "Oceania", "2020-07-23", 15209., 295., 341.429, 
  161., 6., 3.286, 356.368, 6.912, 8., 3.772, 0.141, 0.077, "", "", "", "", 
  "", "", "", "", "", "", "", "", "", "", "", "", "", "", "", "", "", "", "", 
  "", "", "", "", "", 4.2677809*^7, "", "", "", "", "", "", "", "", "", "", 
  "", "", "", ""}, {"OWID_OCE", "", "Oceania", "2020-07-24", 15565., 356., 
  361.857, 167., 6., 3.857, 364.709, 8.342, 8.479, 3.913, 0.141, 0.09, "", 
  "", "", "", "", "", "", "", "", "", "", "", "", "", "", "", "", "", "", "", 
  "", "", "", "", "", "", "", "", 4.2677809*^7, "", "", "", "", "", "", "", 
  "", "", "", "", "", "", ""}, {"OWID_OCE", "", "Oceania", "2020-07-25", 
  16025., 460., 375.429, 177., 10., 4.714, 375.488, 10.778, 8.797, 4.147, 
  0.234, 0.11, "", "", "", "", "", "", "", "", "", "", "", "", "", "", "", 
  "", "", "", "", "", "", "", "", "", "", "", "", "", 4.2677809*^7, "", "", 
  "", "", "", "", "", "", "", "", "", "", "", ""}, 
 {"OWID_OCE", "", "Oceania", "2020-07-26", 16580., 555., 416.286, 183., 6., 
  5.429, 388.492, 13.004, 9.754, 4.288, 0.141, 0.127, "", "", "", "", "", "", 
  "", "", "", "", "", "", "", "", "", "", "", "", "", "", "", "", "", "", "", 
  "", "", "", 4.2677809*^7, "", "", "", "", "", "", "", "", "", "", "", "", 
  "", ""}, {"OWID_OCE", "", "Oceania", "2020-07-27", 16949., 369., 417.143, 
  189., 6., 5.857, 397.138, 8.646, 9.774, 4.429, 0.141, 0.137, "", "", "", 
  "", "", "", "", "", "", "", "", "", "", "", "", "", "", "", "", "", "", "", 
  "", "", "", "", "", "", 4.2677809*^7, "", "", "", "", "", "", "", "", "", 
  "", "", "", "", ""}, {"OWID_OCE", "", "Oceania", "2020-07-28", 17231., 
  282., 389.714, 198., 9., 6.857, 403.746, 6.608, 9.132, 4.639, 0.211, 0.161, 
  "", "", "", "", "", "", "", "", "", "", "", "", "", "", "", "", "", "", "", 
  "", "", "", "", "", "", "", "", "", 4.2677809*^7, "", "", "", "", "", "", 
  "", "", "", "", "", "", "", ""}, {"OWID_OCE", "", "Oceania", "2020-07-29", 
  17948., 717., 433.429, 212., 14., 8.143, 420.546, 16.8, 10.156, 4.967, 
  0.328, 0.191, "", "", "", "", "", "", "", "", "", "", "", "", "", "", "", 
  "", "", "", "", "", "", "", "", "", "", "", "", "", 4.2677809*^7, "", "", 
  "", "", "", "", "", "", "", "", "", "", "", ""}, 
 {"OWID_OCE", "", "Oceania", "2020-07-30", 18553., 605., 477.714, 220., 8., 
  8.429, 434.722, 14.176, 11.194, 5.155, 0.187, 0.197, "", "", "", "", "", 
  "", "", "", "", "", "", "", "", "", "", "", "", "", "", "", "", "", "", "", 
  "", "", "", "", 4.2677809*^7, "", "", "", "", "", "", "", "", "", "", "", 
  "", "", ""}, {"OWID_OCE", "", "Oceania", "2020-07-31", 18941., 388., 
  482.286, 226., 6., 8.429, 443.814, 9.091, 11.301, 5.295, 0.141, 0.197, "", 
  "", "", "", "", "", "", "", "", "", "", "", "", "", "", "", "", "", "", "", 
  "", "", "", "", "", "", "", "", 4.2677809*^7, "", "", "", "", "", "", "", 
  "", "", "", "", "", "", ""}, {"OWID_OCE", "", "Oceania", "2020-08-01", 
  19578., 637., 507.571, 233., 7., 8., 458.74, 14.926, 11.893, 5.46, 0.164, 
  0.187, "", "", "", "", "", "", "", "", "", "", "", "", "", "", "", "", "", 
  "", "", "", "", "", "", "", "", "", "", "", 4.2677809*^7, "", "", "", "", 
  "", "", "", "", "", "", "", "", "", ""}, {"OWID_OCE", "", "Oceania", 
  "2020-08-02", 20022., 444., 491.714, 246., 13., 9., 469.143, 10.404, 
  11.522, 5.764, 0.305, 0.211, "", "", "", "", "", "", "", "", "", "", "", 
  "", "", "", "", "", "", "", "", "", "", "", "", "", "", "", "", "", 
  4.2677809*^7, "", "", "", "", "", "", "", "", "", "", "", "", "", ""}, 
 {"OWID_OCE", "", "Oceania", "2020-08-03", 20435., 413., 498., 257., 11., 
  9.714, 478.82, 9.677, 11.669, 6.022, 0.258, 0.228, "", "", "", "", "", "", 
  "", "", "", "", "", "", "", "", "", "", "", "", "", "", "", "", "", "", "", 
  "", "", "", 4.2677809*^7, "", "", "", "", "", "", "", "", "", "", "", "", 
  "", ""}, {"OWID_OCE", "", "Oceania", "2020-08-04", 21155., 720., 560.571, 
  272., 15., 10.571, 495.691, 16.871, 13.135, 6.373, 0.351, 0.248, "", "", 
  "", "", "", "", "", "", "", "", "", "", "", "", "", "", "", "", "", "", "", 
  "", "", "", "", "", "", "", 4.2677809*^7, "", "", "", "", "", "", "", "", 
  "", "", "", "", "", ""}, {"OWID_OCE", "", "Oceania", "2020-08-05", 21639., 
  484., 527.286, 280., 8., 9.714, 507.032, 11.341, 12.355, 6.561, 0.187, 
  0.228, "", "", "", "", "", "", "", "", "", "", "", "", "", "", "", "", "", 
  "", "", "", "", "", "", "", "", "", "", "", 4.2677809*^7, "", "", "", "", 
  "", "", "", "", "", "", "", "", "", ""}, {"OWID_OCE", "", "Oceania", 
  "2020-08-06", 22031., 392., 496.857, 292., 12., 10.286, 516.217, 9.185, 
  11.642, 6.842, 0.281, 0.241, "", "", "", "", "", "", "", "", "", "", "", 
  "", "", "", "", "", "", "", "", "", "", "", "", "", "", "", "", "", 
  4.2677809*^7, "", "", "", "", "", "", "", "", "", "", "", "", "", ""}, 
 {"OWID_OCE", "", "Oceania", "2020-08-07", 22482., 451., 505.857, 304., 12., 
  11.143, 526.784, 10.568, 11.853, 7.123, 0.281, 0.261, "", "", "", "", "", 
  "", "", "", "", "", "", "", "", "", "", "", "", "", "", "", "", "", "", "", 
  "", "", "", "", 4.2677809*^7, "", "", "", "", "", "", "", "", "", "", "", 
  "", "", ""}, {"OWID_OCE", "", "Oceania", "2020-08-08", 22868., 386., 470., 
  321., 17., 12.571, 535.829, 9.045, 11.013, 7.521, 0.398, 0.295, "", "", "", 
  "", "", "", "", "", "", "", "", "", "", "", "", "", "", "", "", "", "", "", 
  "", "", "", "", "", "", 4.2677809*^7, "", "", "", "", "", "", "", "", "", 
  "", "", "", "", ""}, {"OWID_OCE", "", "Oceania", "2020-08-09", 23207., 
  339., 455., 339., 18., 13.286, 543.772, 7.943, 10.661, 7.943, 0.422, 0.311, 
  "", "", "", "", "", "", "", "", "", "", "", "", "", "", "", "", "", "", "", 
  "", "", "", "", "", "", "", "", "", 4.2677809*^7, "", "", "", "", "", "", 
  "", "", "", "", "", "", "", ""}, {"OWID_OCE", "", "Oceania", "2020-08-10", 
  23524., 317., 441.286, 357., 18., 14.286, 551.2, 7.428, 10.34, 8.365, 
  0.422, 0.335, "", "", "", "", "", "", "", "", "", "", "", "", "", "", "", 
  "", "", "", "", "", "", "", "", "", "", "", "", "", 4.2677809*^7, "", "", 
  "", "", "", "", "", "", "", "", "", "", "", ""}, 
 {"OWID_OCE", "", "Oceania", "2020-08-11", 23938., 414., 397.571, 378., 21., 
  15.143, 560.9, 9.701, 9.316, 8.857, 0.492, 0.355, "", "", "", "", "", "", 
  "", "", "", "", "", "", "", "", "", "", "", "", "", "", "", "", "", "", "", 
  "", "", "", 4.2677809*^7, "", "", "", "", "", "", "", "", "", "", "", "", 
  "", ""}, {"OWID_OCE", "", "Oceania", "2020-08-12", 24261., 323., 374.571, 
  387., 9., 15.286, 568.469, 7.568, 8.777, 9.068, 0.211, 0.358, "", "", "", 
  "", "", "", "", "", "", "", "", "", "", "", "", "", "", "", "", "", "", "", 
  "", "", "", "", "", "", 4.2677809*^7, "", "", "", "", "", "", "", "", "", 
  "", "", "", "", ""}, {"OWID_OCE", "", "Oceania", "2020-08-13", 24643., 
  382., 373.143, 401., 14., 15.571, 577.42, 8.951, 8.743, 9.396, 0.328, 
  0.365, "", "", "", "", "", "", "", "", "", "", "", "", "", "", "", "", "", 
  "", "", "", "", "", "", "", "", "", "", "", 4.2677809*^7, "", "", "", "", 
  "", "", "", "", "", "", "", "", "", ""}, {"OWID_OCE", "", "Oceania", 
  "2020-08-14", 24943., 300., 351.571, 405., 4., 14.429, 584.449, 7.029, 
  8.238, 9.49, 0.094, 0.338, "", "", "", "", "", "", "", "", "", "", "", "", 
  "", "", "", "", "", "", "", "", "", "", "", "", "", "", "", "", 
  4.2677809*^7, "", "", "", "", "", "", "", "", "", "", "", "", "", ""}, 
 {"OWID_OCE", "", "Oceania", "2020-08-15", 25208., 265., 334.286, 422., 17., 
  14.429, 590.658, 6.209, 7.833, 9.888, 0.398, 0.338, "", "", "", "", "", "", 
  "", "", "", "", "", "", "", "", "", "", "", "", "", "", "", "", "", "", "", 
  "", "", "", 4.2677809*^7, "", "", "", "", "", "", "", "", "", "", "", "", 
  "", ""}, {"OWID_OCE", "", "Oceania", "2020-08-16", 25540., 332., 333.286, 
  447., 25., 15.429, 598.437, 7.779, 7.809, 10.474, 0.586, 0.362, "", "", "", 
  "", "", "", "", "", "", "", "", "", "", "", "", "", "", "", "", "", "", "", 
  "", "", "", "", "", "", 4.2677809*^7, "", "", "", "", "", "", "", "", "", 
  "", "", "", "", ""}, {"OWID_OCE", "", "Oceania", "2020-08-17", 25777., 
  237., 321.857, 464., 17., 15.286, 603.991, 5.553, 7.542, 10.872, 0.398, 
  0.358, "", "", "", "", "", "", "", "", "", "", "", "", "", "", "", "", "", 
  "", "", "", "", "", "", "", "", "", "", "", 4.2677809*^7, "", "", "", "", 
  "", "", "", "", "", "", "", "", "", ""}, {"OWID_OCE", "", "Oceania", 
  "2020-08-18", 26013., 236., 296.429, 476., 12., 14., 609.521, 5.53, 6.946, 
  11.153, 0.281, 0.328, "", "", "", "", "", "", "", "", "", "", "", "", "", 
  "", "", "", "", "", "", "", "", "", "", "", "", "", "", "", 4.2677809*^7, 
  "", "", "", "", "", "", "", "", "", "", "", "", "", ""}, 
 {"OWID_OCE", "", "Oceania", "2020-08-19", 26265., 252., 286.286, 489., 13., 
  14.571, 615.425, 5.905, 6.708, 11.458, 0.305, 0.341, "", "", "", "", "", 
  "", "", "", "", "", "", "", "", "", "", "", "", "", "", "", "", "", "", "", 
  "", "", "", "", 4.2677809*^7, "", "", "", "", "", "", "", "", "", "", "", 
  "", "", ""}, {"OWID_OCE", "", "Oceania", "2020-08-20", 26461., 196., 
  259.714, 499., 10., 14., 620.018, 4.593, 6.085, 11.692, 0.234, 0.328, "", 
  "", "", "", "", "", "", "", "", "", "", "", "", "", "", "", "", "", "", "", 
  "", "", "", "", "", "", "", "", 4.2677809*^7, "", "", "", "", "", "", "", 
  "", "", "", "", "", "", ""}, {"OWID_OCE", "", "Oceania", "2020-08-21", 
  26662., 201., 245.571, 512., 13., 15.286, 624.727, 4.71, 5.754, 11.997, 
  0.305, 0.358, "", "", "", "", "", "", "", "", "", "", "", "", "", "", "", 
  "", "", "", "", "", "", "", "", "", "", "", "", "", 4.2677809*^7, "", "", 
  "", "", "", "", "", "", "", "", "", "", "", ""}, 
 {"OWID_OCE", "", "Oceania", "2020-08-22", 26874., 212., 238., 529., 17., 
  15.286, 629.695, 4.967, 5.577, 12.395, 0.398, 0.358, "", "", "", "", "", 
  "", "", "", "", "", "", "", "", "", "", "", "", "", "", "", "", "", "", "", 
  "", "", "", "", 4.2677809*^7, "", "", "", "", "", "", "", "", "", "", "", 
  "", "", ""}, {"OWID_OCE", "", "Oceania", "2020-08-23", 27027., 153., 
  212.429, 544., 15., 13.857, 633.28, 3.585, 4.977, 12.747, 0.351, 0.325, "", 
  "", "", "", "", "", "", "", "", "", "", "", "", "", "", "", "", "", "", "", 
  "", "", "", "", "", "", "", "", 4.2677809*^7, "", "", "", "", "", "", "", 
  "", "", "", "", "", "", ""}, {"OWID_OCE", "", "Oceania", "2020-08-24", 
  27172., 145., 199.286, 552., 8., 12.571, 636.677, 3.398, 4.67, 12.934, 
  0.187, 0.295, "", "", "", "", "", "", "", "", "", "", "", "", "", "", "", 
  "", "", "", "", "", "", "", "", "", "", "", "", "", 4.2677809*^7, "", "", 
  "", "", "", "", "", "", "", "", "", "", "", ""}, 
 {"OWID_OCE", "", "Oceania", "2020-08-25", 27346., 174., 190.429, 576., 24., 
  14.286, 640.755, 4.077, 4.462, 13.496, 0.562, 0.335, "", "", "", "", "", 
  "", "", "", "", "", "", "", "", "", "", "", "", "", "", "", "", "", "", "", 
  "", "", "", "", 4.2677809*^7, "", "", "", "", "", "", "", "", "", "", "", 
  "", "", ""}, {"OWID_OCE", "", "Oceania", "2020-08-26", 27471., 125., 
  172.286, 599., 23., 15.714, 643.683, 2.929, 4.037, 14.035, 0.539, 0.368, 
  "", "", "", "", "", "", "", "", "", "", "", "", "", "", "", "", "", "", "", 
  "", "", "", "", "", "", "", "", "", 4.2677809*^7, "", "", "", "", "", "", 
  "", "", "", "", "", "", "", ""}, {"OWID_OCE", "", "Oceania", "2020-08-27", 
  27614., 143., 164.714, 611., 12., 16., 647.034, 3.351, 3.859, 14.317, 
  0.281, 0.375, "", "", "", "", "", "", "", "", "", "", "", "", "", "", "", 
  "", "", "", "", "", "", "", "", "", "", "", "", "", 4.2677809*^7, "", "", 
  "", "", "", "", "", "", "", "", "", "", "", ""}, 
 {"OWID_OCE", "", "Oceania", "2020-08-28", 27755., 141., 156.143, 629., 18., 
  16.714, 650.338, 3.304, 3.659, 14.738, 0.422, 0.392, "", "", "", "", "", 
  "", "", "", "", "", "", "", "", "", "", "", "", "", "", "", "", "", "", "", 
  "", "", "", "", 4.2677809*^7, "", "", "", "", "", "", "", "", "", "", "", 
  "", "", ""}, {"OWID_OCE", "", "Oceania", "2020-08-29", 27880., 125., 
  143.714, 640., 11., 15.857, 653.267, 2.929, 3.367, 14.996, 0.258, 0.372, 
  "", "", "", "", "", "", "", "", "", "", "", "", "", "", "", "", "", "", "", 
  "", "", "", "", "", "", "", "", "", 4.2677809*^7, "", "", "", "", "", "", 
  "", "", "", "", "", "", "", ""}, {"OWID_OCE", "", "Oceania", "2020-08-30", 
  27971., 91., 134.857, 681., 41., 19.571, 655.399, 2.132, 3.16, 15.957, 
  0.961, 0.459, "", "", "", "", "", "", "", "", "", "", "", "", "", "", "", 
  "", "", "", "", "", "", "", "", "", "", "", "", "", 4.2677809*^7, "", "", 
  "", "", "", "", "", "", "", "", "", "", "", ""}, 
 {"OWID_OCE", "", "Oceania", "2020-08-31", 28058., 87., 126.571, 686., 5., 
  19.143, 657.438, 2.039, 2.966, 16.074, 0.117, 0.449, "", "", "", "", "", 
  "", "", "", "", "", "", "", "", "", "", "", "", "", "", "", "", "", "", "", 
  "", "", "", "", 4.2677809*^7, "", "", "", "", "", "", "", "", "", "", "", 
  "", "", ""}, {"OWID_OCE", "", "Oceania", "2020-09-01", 28169., 111., 
  117.571, 692., 6., 16.571, 660.039, 2.601, 2.755, 16.215, 0.141, 0.388, "", 
  "", "", "", "", "", "", "", "", "", "", "", "", "", "", "", "", "", "", "", 
  "", "", "", "", "", "", "", "", 4.2677809*^7, "", "", "", "", "", "", "", 
  "", "", "", "", "", "", ""}, {"OWID_OCE", "", "Oceania", "2020-09-02", 
  28308., 139., 119.571, 707., 15., 15.429, 663.296, 3.257, 2.802, 16.566, 
  0.351, 0.362, "", "", "", "", "", "", "", "", "", "", "", "", "", "", "", 
  "", "", "", "", "", "", "", "", "", "", "", "", "", 4.2677809*^7, "", "", 
  "", "", "", "", "", "", "", "", "", "", "", ""}, 
 {"OWID_OCE", "", "Oceania", "2020-09-03", 28400., 92., 112.286, 766., 59., 
  22.143, 665.451, 2.156, 2.631, 17.948, 1.382, 0.519, "", "", "", "", "", 
  "", "", "", "", "", "", "", "", "", "", "", "", "", "", "", "", "", "", "", 
  "", "", "", "", 4.2677809*^7, "", "", "", "", "", "", "", "", "", "", "", 
  "", "", ""}, {"OWID_OCE", "", "Oceania", "2020-09-04", 28482., 82., 
  103.857, 779., 13., 21.429, 667.373, 1.921, 2.434, 18.253, 0.305, 0.502, 
  "", "", "", "", "", "", "", "", "", "", "", "", "", "", "", "", "", "", "", 
  "", "", "", "", "", "", "", "", "", 4.2677809*^7, "", "", "", "", "", "", 
  "", "", "", "", "", "", "", ""}, {"OWID_OCE", "", "Oceania", "2020-09-05", 
  28569., 87., 98.429, 784., 5., 20.571, 669.411, 2.039, 2.306, 18.37, 0.117, 
  0.482, "", "", "", "", "", "", "", "", "", "", "", "", "", "", "", "", "", 
  "", "", "", "", "", "", "", "", "", "", "", 4.2677809*^7, "", "", "", "", 
  "", "", "", "", "", "", "", "", "", ""}, {"OWID_OCE", "", "Oceania", 
  "2020-09-06", 28625., 56., 93.429, 793., 9., 16., 670.723, 1.312, 2.189, 
  18.581, 0.211, 0.375, "", "", "", "", "", "", "", "", "", "", "", "", "", 
  "", "", "", "", "", "", "", "", "", "", "", "", "", "", "", 4.2677809*^7, 
  "", "", "", "", "", "", "", "", "", "", "", "", "", ""}, 
 {"OWID_OCE", "", "Oceania", "2020-09-07", 28683., 58., 89.286, 801., 8., 
  16.429, 672.082, 1.359, 2.092, 18.769, 0.187, 0.385, "", "", "", "", "", 
  "", "", "", "", "", "", "", "", "", "", "", "", "", "", "", "", "", "", "", 
  "", "", "", "", 4.2677809*^7, "", "", "", "", "", "", "", "", "", "", "", 
  "", "", ""}, {"OWID_OCE", "", "Oceania", "2020-09-08", 28787., 104., 
  88.286, 812., 11., 17.143, 674.519, 2.437, 2.069, 19.026, 0.258, 0.402, "", 
  "", "", "", "", "", "", "", "", "", "", "", "", "", "", "", "", "", "", "", 
  "", "", "", "", "", "", "", "", 4.2677809*^7, "", "", "", "", "", "", "", 
  "", "", "", "", "", "", ""}, {"OWID_OCE", "", "Oceania", "2020-09-09", 
  28852., 65., 77.714, 819., 7., 16., 676.042, 1.523, 1.821, 19.19, 0.164, 
  0.375, "", "", "", "", "", "", "", "", "", "", "", "", "", "", "", "", "", 
  "", "", "", "", "", "", "", "", "", "", "", 4.2677809*^7, "", "", "", "", 
  "", "", "", "", "", "", "", "", "", ""}, {"OWID_OCE", "", "Oceania", 
  "2020-09-10", 28896., 44., 70.857, 828., 9., 8.857, 677.073, 1.031, 1.66, 
  19.401, 0.211, 0.208, "", "", "", "", "", "", "", "", "", "", "", "", "", 
  "", "", "", "", "", "", "", "", "", "", "", "", "", "", "", 4.2677809*^7, 
  "", "", "", "", "", "", "", "", "", "", "", "", "", ""}, 
 {"OWID_OCE", "", "Oceania", "2020-09-11", 28942., 46., 65.714, 834., 6., 
  7.857, 678.151, 1.078, 1.54, 19.542, 0.141, 0.184, "", "", "", "", "", "", 
  "", "", "", "", "", "", "", "", "", "", "", "", "", "", "", "", "", "", "", 
  "", "", "", 4.2677809*^7, "", "", "", "", "", "", "", "", "", "", "", "", 
  "", ""}, {"OWID_OCE", "", "Oceania", "2020-09-12", 28988., 46., 59.857, 
  841., 7., 8.143, 679.229, 1.078, 1.403, 19.706, 0.164, 0.191, "", "", "", 
  "", "", "", "", "", "", "", "", "", "", "", "", "", "", "", "", "", "", "", 
  "", "", "", "", "", "", 4.2677809*^7, "", "", "", "", "", "", "", "", "", 
  "", "", "", "", ""}, {"OWID_OCE", "", "Oceania", "2020-09-13", 29032., 44., 
  58.143, 848., 7., 7.857, 680.26, 1.031, 1.362, 19.87, 0.164, 0.184, "", "", 
  "", "", "", "", "", "", "", "", "", "", "", "", "", "", "", "", "", "", "", 
  "", "", "", "", "", "", "", 4.2677809*^7, "", "", "", "", "", "", "", "", 
  "", "", "", "", "", ""}, {"OWID_OCE", "", "Oceania", "2020-09-14", 29083., 
  51., 57.143, 848., 0., 6.714, 681.455, 1.195, 1.339, 19.87, 0., 0.157, "", 
  "", "", "", "", "", "", "", "", "", "", "", "", "", "", "", "", "", "", "", 
  "", "", "", "", "", "", "", "", 4.2677809*^7, "", "", "", "", "", "", "", 
  "", "", "", "", "", "", ""}, {"OWID_OCE", "", "Oceania", "2020-09-15", 
  29123., 40., 48., 857., 9., 6.429, 682.392, 0.937, 1.125, 20.081, 0.211, 
  0.151, "", "", "", "", "", "", "", "", "", "", "", "", "", "", "", "", "", 
  "", "", "", "", "", "", "", "", "", "", "", 4.2677809*^7, "", "", "", "", 
  "", "", "", "", "", "", "", "", "", ""}, {"OWID_OCE", "", "Oceania", 
  "2020-09-16", 29170., 47., 45.429, 865., 8., 6.571, 683.493, 1.101, 1.064, 
  20.268, 0.187, 0.154, "", "", "", "", "", "", "", "", "", "", "", "", "", 
  "", "", "", "", "", "", "", "", "", "", "", "", "", "", "", 4.2677809*^7, 
  "", "", "", "", "", "", "", "", "", "", "", "", "", ""}, 
 {"OWID_OCE", "", "Oceania", "2020-09-17", 29218., 48., 46., 870., 5., 6., 
  684.618, 1.125, 1.078, 20.385, 0.117, 0.141, "", "", "", "", "", "", "", 
  "", "", "", "", "", "", "", "", "", "", "", "", "", "", "", "", "", "", "", 
  "", "", 4.2677809*^7, "", "", "", "", "", "", "", "", "", "", "", "", "", 
  ""}, {"OWID_OCE", "", "Oceania", "2020-09-18", 29244., 26., 43.143, 877., 
  7., 6.143, 685.227, 0.609, 1.011, 20.549, 0.164, 0.144, "", "", "", "", "", 
  "", "", "", "", "", "", "", "", "", "", "", "", "", "", "", "", "", "", "", 
  "", "", "", "", 4.2677809*^7, "", "", "", "", "", "", "", "", "", "", "", 
  "", "", ""}, {"OWID_OCE", "", "Oceania", "2020-09-19", 29261., 17., 39., 
  882., 5., 5.857, 685.626, 0.398, 0.914, 20.666, 0.117, 0.137, "", "", "", 
  "", "", "", "", "", "", "", "", "", "", "", "", "", "", "", "", "", "", "", 
  "", "", "", "", "", "", 4.2677809*^7, "", "", "", "", "", "", "", "", "", 
  "", "", "", "", ""}, {"OWID_OCE", "", "Oceania", "2020-09-20", 29276., 15., 
  34.857, 885., 3., 5.286, 685.977, 0.351, 0.817, 20.737, 0.07, 0.124, "", 
  "", "", "", "", "", "", "", "", "", "", "", "", "", "", "", "", "", "", "", 
  "", "", "", "", "", "", "", "", 4.2677809*^7, "", "", "", "", "", "", "", 
  "", "", "", "", "", "", ""}, {"OWID_OCE", "", "Oceania", "2020-09-21", 
  29306., 30., 31.857, 888., 3., 5.714, 686.68, 0.703, 0.746, 20.807, 0.07, 
  0.134, "", "", "", "", "", "", "", "", "", "", "", "", "", "", "", "", "", 
  "", "", "", "", "", "", "", "", "", "", "", 4.2677809*^7, "", "", "", "", 
  "", "", "", "", "", "", "", "", "", ""}, {"OWID_OCE", "", "Oceania", 
  "2020-09-22", 29355., 49., 33.143, 893., 5., 5.143, 687.828, 1.148, 0.777, 
  20.924, 0.117, 0.121, "", "", "", "", "", "", "", "", "", "", "", "", "", 
  "", "", "", "", "", "", "", "", "", "", "", "", "", "", "", 4.2677809*^7, 
  "", "", "", "", "", "", "", "", "", "", "", "", "", ""}, 
 {"OWID_OCE", "", "Oceania", "2020-09-23", 29366., 11., 28., 895., 2., 4.286, 
  688.086, 0.258, 0.656, 20.971, 0.047, 0.1, "", "", "", "", "", "", "", "", 
  "", "", "", "", "", "", "", "", "", "", "", "", "", "", "", "", "", "", "", 
  "", 4.2677809*^7, "", "", "", "", "", "", "", "", "", "", "", "", "", ""}, 
 {"OWID_OCE", "", "Oceania", "2020-09-24", 29392., 26., 24.857, 903., 8., 
  4.714, 688.695, 0.609, 0.582, 21.159, 0.187, 0.11, "", "", "", "", "", "", 
  "", "", "", "", "", "", "", "", "", "", "", "", "", "", "", "", "", "", "", 
  "", "", "", 4.2677809*^7, "", "", "", "", "", "", "", "", "", "", "", "", 
  "", ""}, {"OWID_OCE", "", "Oceania", "2020-09-25", 29411., 19., 23.857, 
  904., 1., 3.857, 689.14, 0.445, 0.559, 21.182, 0.023, 0.09, "", "", "", "", 
  "", "", "", "", "", "", "", "", "", "", "", "", "", "", "", "", "", "", "", 
  "", "", "", "", "", 4.2677809*^7, "", "", "", "", "", "", "", "", "", "", 
  "", "", "", ""}, {"OWID_OCE", "", "Oceania", "2020-09-26", 29437., 26., 
  25.143, 906., 2., 3.429, 689.75, 0.609, 0.589, 21.229, 0.047, 0.08, "", "", 
  "", "", "", "", "", "", "", "", "", "", "", "", "", "", "", "", "", "", "", 
  "", "", "", "", "", "", "", 4.2677809*^7, "", "", "", "", "", "", "", "", 
  "", "", "", "", "", ""}, {"OWID_OCE", "", "Oceania", "2020-09-27", 29441., 
  4., 23.571, 909., 3., 3.429, 689.843, 0.094, 0.552, 21.299, 0.07, 0.08, "", 
  "", "", "", "", "", "", "", "", "", "", "", "", "", "", "", "", "", "", "", 
  "", "", "", "", "", "", "", "", 4.2677809*^7, "", "", "", "", "", "", "", 
  "", "", "", "", "", "", ""}, {"OWID_OCE", "", "Oceania", "2020-09-28", 
  29454., 13., 21.143, 916., 7., 4., 690.148, 0.305, 0.495, 21.463, 0.164, 
  0.094, "", "", "", "", "", "", "", "", "", "", "", "", "", "", "", "", "", 
  "", "", "", "", "", "", "", "", "", "", "", 4.2677809*^7, "", "", "", "", 
  "", "", "", "", "", "", "", "", "", ""}, {"OWID_OCE", "", "Oceania", 
  "2020-09-29", 29480., 26., 17.857, 920., 4., 3.857, 690.757, 0.609, 0.418, 
  21.557, 0.094, 0.09, "", "", "", "", "", "", "", "", "", "", "", "", "", 
  "", "", "", "", "", "", "", "", "", "", "", "", "", "", "", 4.2677809*^7, 
  "", "", "", "", "", "", "", "", "", "", "", "", "", ""}, 
 {"OWID_OCE", "", "Oceania", "2020-09-30", 29510., 30., 20.571, 922., 2., 
  3.857, 691.46, 0.703, 0.482, 21.604, 0.047, 0.09, "", "", "", "", "", "", 
  "", "", "", "", "", "", "", "", "", "", "", "", "", "", "", "", "", "", "", 
  "", "", "", 4.2677809*^7, "", "", "", "", "", "", "", "", "", "", "", "", 
  "", ""}, {"OWID_OCE", "", "Oceania", "2020-10-01", 29528., 18., 19.429, 
  924., 2., 3., 691.882, 0.422, 0.455, 21.651, 0.047, 0.07, "", "", "", "", 
  "", "", "", "", "", "", "", "", "", "", "", "", "", "", "", "", "", "", "", 
  "", "", "", "", "", 4.2677809*^7, "", "", "", "", "", "", "", "", "", "", 
  "", "", "", ""}, {"OWID_OCE", "", "Oceania", "2020-10-02", 29541., 13., 
  18.571, 927., 3., 3.286, 692.186, 0.305, 0.435, 21.721, 0.07, 0.077, "", 
  "", "", "", "", "", "", "", "", "", "", "", "", "", "", "", "", "", "", "", 
  "", "", "", "", "", "", "", "", 4.2677809*^7, "", "", "", "", "", "", "", 
  "", "", "", "", "", "", ""}, {"OWID_OCE", "", "Oceania", "2020-10-03", 
  29561., 20., 17.714, 928., 1., 3.143, 692.655, 0.469, 0.415, 21.744, 0.023, 
  0.074, "", "", "", "", "", "", "", "", "", "", "", "", "", "", "", "", "", 
  "", "", "", "", "", "", "", "", "", "", "", 4.2677809*^7, "", "", "", "", 
  "", "", "", "", "", "", "", "", "", ""}, {"OWID_OCE", "", "Oceania", 
  "2020-10-04", 29575., 14., 19.143, 928., 0., 2.714, 692.983, 0.328, 0.449, 
  21.744, 0., 0.064, "", "", "", "", "", "", "", "", "", "", "", "", "", "", 
  "", "", "", "", "", "", "", "", "", "", "", "", "", "", 4.2677809*^7, "", 
  "", "", "", "", "", "", "", "", "", "", "", "", ""}, 
 {"OWID_OCE", "", "Oceania", "2020-10-05", 29603., 28., 21.286, 929., 1., 
  1.857, 693.639, 0.656, 0.499, 21.768, 0.023, 0.044, "", "", "", "", "", "", 
  "", "", "", "", "", "", "", "", "", "", "", "", "", "", "", "", "", "", "", 
  "", "", "", 4.2677809*^7, "", "", "", "", "", "", "", "", "", "", "", "", 
  "", ""}, {"OWID_OCE", "", "Oceania", "2020-10-06", 29615., 12., 19.286, 
  931., 2., 1.571, 693.92, 0.281, 0.452, 21.815, 0.047, 0.037, "", "", "", 
  "", "", "", "", "", "", "", "", "", "", "", "", "", "", "", "", "", "", "", 
  "", "", "", "", "", "", 4.2677809*^7, "", "", "", "", "", "", "", "", "", 
  "", "", "", "", ""}, {"OWID_OCE", "", "Oceania", "2020-10-07", 29643., 28., 
  19., 931., 0., 1.286, 694.576, 0.656, 0.445, 21.815, 0., 0.03, "", "", "", 
  "", "", "", "", "", "", "", "", "", "", "", "", "", "", "", "", "", "", "", 
  "", "", "", "", "", "", 4.2677809*^7, "", "", "", "", "", "", "", "", "", 
  "", "", "", "", ""}, {"OWID_OCE", "", "Oceania", "2020-10-08", 29673., 30., 
  20.714, 931., 0., 1., 695.279, 0.703, 0.485, 21.815, 0., 0.023, "", "", "", 
  "", "", "", "", "", "", "", "", "", "", "", "", "", "", "", "", "", "", "", 
  "", "", "", "", "", "", 4.2677809*^7, "", "", "", "", "", "", "", "", "", 
  "", "", "", "", ""}, {"OWID_OCE", "", "Oceania", "2020-10-09", 29695., 22., 
  22., 931., 0., 0.571, 695.795, 0.515, 0.515, 21.815, 0., 0.013, "", "", "", 
  "", "", "", "", "", "", "", "", "", "", "", "", "", "", "", "", "", "", "", 
  "", "", "", "", "", "", 4.2677809*^7, "", "", "", "", "", "", "", "", "", 
  "", "", "", "", ""}, {"OWID_OCE", "", "Oceania", "2020-10-10", 29715., 20., 
  22., 932., 1., 0.571, 696.263, 0.469, 0.515, 21.838, 0.023, 0.013, "", "", 
  "", "", "", "", "", "", "", "", "", "", "", "", "", "", "", "", "", "", "", 
  "", "", "", "", "", "", "", 4.2677809*^7, "", "", "", "", "", "", "", "", 
  "", "", "", "", "", ""}, {"OWID_OCE", "", "Oceania", "2020-10-11", 29742., 
  27., 23.857, 932., 0., 0.571, 696.896, 0.633, 0.559, 21.838, 0., 0.013, "", 
  "", "", "", "", "", "", "", "", "", "", "", "", "", "", "", "", "", "", "", 
  "", "", "", "", "", "", "", "", 4.2677809*^7, "", "", "", "", "", "", "", 
  "", "", "", "", "", "", ""}, {"OWID_OCE", "", "Oceania", "2020-10-12", 
  29781., 39., 25.429, 933., 1., 0.571, 697.81, 0.914, 0.596, 21.861, 0.023, 
  0.013, "", "", "", "", "", "", "", "", "", "", "", "", "", "", "", "", "", 
  "", "", "", "", "", "", "", "", "", "", "", 4.2677809*^7, "", "", "", "", 
  "", "", "", "", "", "", "", "", "", ""}, {"OWID_OCE", "", "Oceania", 
  "2020-10-13", 29810., 29., 27.857, 938., 5., 1., 698.489, 0.68, 0.653, 
  21.979, 0.117, 0.023, "", "", "", "", "", "", "", "", "", "", "", "", "", 
  "", "", "", "", "", "", "", "", "", "", "", "", "", "", "", 4.2677809*^7, 
  "", "", "", "", "", "", "", "", "", "", "", "", "", ""}, 
 {"OWID_OCE", "", "Oceania", "2020-10-14", 29845., 35., 28.857, 938., 0., 1., 
  699.31, 0.82, 0.676, 21.979, 0., 0.023, "", "", "", "", "", "", "", "", "", 
  "", "", "", "", "", "", "", "", "", "", "", "", "", "", "", "", "", "", "", 
  4.2677809*^7, "", "", "", "", "", "", "", "", "", "", "", "", "", ""}, 
 {"OWID_OCE", "", "Oceania", "2020-10-15", 29864., 19., 27.286, 938., 0., 1., 
  699.755, 0.445, 0.639, 21.979, 0., 0.023, "", "", "", "", "", "", "", "", 
  "", "", "", "", "", "", "", "", "", "", "", "", "", "", "", "", "", "", "", 
  "", 4.2677809*^7, "", "", "", "", "", "", "", "", "", "", "", "", "", ""}, 
 {"OWID_OCE", "", "Oceania", "2020-10-16", 29874., 10., 25.571, 938., 0., 1., 
  699.989, 0.234, 0.599, 21.979, 0., 0.023, "", "", "", "", "", "", "", "", 
  "", "", "", "", "", "", "", "", "", "", "", "", "", "", "", "", "", "", "", 
  "", 4.2677809*^7, "", "", "", "", "", "", "", "", "", "", "", "", "", ""}, 
 {"OWID_OCE", "", "Oceania", "2020-10-17", 29892., 18., 25.286, 938., 0., 
  0.857, 700.411, 0.422, 0.592, 21.979, 0., 0.02, "", "", "", "", "", "", "", 
  "", "", "", "", "", "", "", "", "", "", "", "", "", "", "", "", "", "", "", 
  "", "", 4.2677809*^7, "", "", "", "", "", "", "", "", "", "", "", "", "", 
  ""}, {"OWID_OCE", "", "Oceania", "2020-10-18", 29901., 9., 22.714, 939., 
  1., 1., 700.622, 0.211, 0.532, 22.002, 0.023, 0.023, "", "", "", "", "", 
  "", "", "", "", "", "", "", "", "", "", "", "", "", "", "", "", "", "", "", 
  "", "", "", "", 4.2677809*^7, "", "", "", "", "", "", "", "", "", "", "", 
  "", "", ""}, {"OWID_OCE", "", "Oceania", "2020-10-19", 29908., 7., 18.143, 
  939., 0., 0.857, 700.786, 0.164, 0.425, 22.002, 0., 0.02, "", "", "", "", 
  "", "", "", "", "", "", "", "", "", "", "", "", "", "", "", "", "", "", "", 
  "", "", "", "", "", 4.2677809*^7, "", "", "", "", "", "", "", "", "", "", 
  "", "", "", ""}, {"OWID_OCE", "", "Oceania", "2020-10-20", 29971., 63., 
  23., 939., 0., 0.143, 702.262, 1.476, 0.539, 22.002, 0., 0.003, "", "", "", 
  "", "", "", "", "", "", "", "", "", "", "", "", "", "", "", "", "", "", "", 
  "", "", "", "", "", "", 4.2677809*^7, "", "", "", "", "", "", "", "", "", 
  "", "", "", "", ""}, {"OWID_OCE", "", "Oceania", "2020-10-21", 29989., 18., 
  20.571, 939., 0., 0.143, 702.684, 0.422, 0.482, 22.002, 0., 0.003, "", "", 
  "", "", "", "", "", "", "", "", "", "", "", "", "", "", "", "", "", "", "", 
  "", "", "", "", "", "", "", 4.2677809*^7, "", "", "", "", "", "", "", "", 
  "", "", "", "", "", ""}, {"OWID_OCE", "", "Oceania", "2020-10-22", 30019., 
  30., 22.143, 939., 0., 0.143, 703.387, 0.703, 0.519, 22.002, 0., 0.003, "", 
  "", "", "", "", "", "", "", "", "", "", "", "", "", "", "", "", "", "", "", 
  "", "", "", "", "", "", "", "", 4.2677809*^7, "", "", "", "", "", "", "", 
  "", "", "", "", "", "", ""}, {"OWID_OCE", "", "Oceania", "2020-10-23", 
  30049., 30., 25., 939., 0., 0.143, 704.09, 0.703, 0.586, 22.002, 0., 0.003, 
  "", "", "", "", "", "", "", "", "", "", "", "", "", "", "", "", "", "", "", 
  "", "", "", "", "", "", "", "", "", 4.2677809*^7, "", "", "", "", "", "", 
  "", "", "", "", "", "", "", ""}, {"OWID_OCE", "", "Oceania", "2020-10-24", 
  30068., 19., 25.143, 939., 0., 0.143, 704.535, 0.445, 0.589, 22.002, 0., 
  0.003, "", "", "", "", "", "", "", "", "", "", "", "", "", "", "", "", "", 
  "", "", "", "", "", "", "", "", "", "", "", 4.2677809*^7, "", "", "", "", 
  "", "", "", "", "", "", "", "", "", ""}, {"OWID_OCE", "", "Oceania", 
  "2020-10-25", 30085., 17., 26.286, 939., 0., 0., 704.933, 0.398, 0.616, 
  22.002, 0., 0., "", "", "", "", "", "", "", "", "", "", "", "", "", "", "", 
  "", "", "", "", "", "", "", "", "", "", "", "", "", 4.2677809*^7, "", "", 
  "", "", "", "", "", "", "", "", "", "", "", ""}, 
 {"OWID_OCE", "", "Oceania", "2020-10-26", 30105., 20., 28.143, 939., 0., 0., 
  705.402, 0.469, 0.659, 22.002, 0., 0., "", "", "", "", "", "", "", "", "", 
  "", "", "", "", "", "", "", "", "", "", "", "", "", "", "", "", "", "", "", 
  4.2677809*^7, "", "", "", "", "", "", "", "", "", "", "", "", "", ""}, 
 {"OWID_OCE", "", "Oceania", "2020-10-27", 30125., 20., 22., 941., 2., 0.286, 
  705.87, 0.469, 0.515, 22.049, 0.047, 0.007, "", "", "", "", "", "", "", "", 
  "", "", "", "", "", "", "", "", "", "", "", "", "", "", "", "", "", "", "", 
  "", 4.2677809*^7, "", "", "", "", "", "", "", "", "", "", "", "", "", ""}, 
 {"OWID_OCE", "", "Oceania", "2020-10-28", 30145., 20., 22.286, 941., 0., 
  0.286, 706.339, 0.469, 0.522, 22.049, 0., 0.007, "", "", "", "", "", "", 
  "", "", "", "", "", "", "", "", "", "", "", "", "", "", "", "", "", "", "", 
  "", "", "", 4.2677809*^7, "", "", "", "", "", "", "", "", "", "", "", "", 
  "", ""}, {"OWID_OCE", "", "Oceania", "2020-10-29", 30162., 17., 20.429, 
  941., 0., 0.286, 706.737, 0.398, 0.479, 22.049, 0., 0.007, "", "", "", "", 
  "", "", "", "", "", "", "", "", "", "", "", "", "", "", "", "", "", "", "", 
  "", "", "", "", "", 4.2677809*^7, "", "", "", "", "", "", "", "", "", "", 
  "", "", "", ""}, {"OWID_OCE", "", "Oceania", "2020-10-30", 30175., 13., 
  18., 941., 0., 0.286, 707.042, 0.305, 0.422, 22.049, 0., 0.007, "", "", "", 
  "", "", "", "", "", "", "", "", "", "", "", "", "", "", "", "", "", "", "", 
  "", "", "", "", "", "", 4.2677809*^7, "", "", "", "", "", "", "", "", "", 
  "", "", "", "", ""}, {"OWID_OCE", "", "Oceania", "2020-10-31", 30187., 12., 
  17., 941., 0., 0.286, 707.323, 0.281, 0.398, 22.049, 0., 0.007, "", "", "", 
  "", "", "", "", "", "", "", "", "", "", "", "", "", "", "", "", "", "", "", 
  "", "", "", "", "", "", 4.2677809*^7, "", "", "", "", "", "", "", "", "", 
  "", "", "", "", ""}, {"OWID_OCE", "", "Oceania", "2020-11-01", 30197., 10., 
  16., 941., 0., 0.286, 707.557, 0.234, 0.375, 22.049, 0., 0.007, "", "", "", 
  "", "", "", "", "", "", "", "", "", "", "", "", "", "", "", "", "", "", "", 
  "", "", "", "", "", "", 4.2677809*^7, "", "", "", "", "", "", "", "", "", 
  "", "", "", "", ""}, {"OWID_OCE", "", "Oceania", "2020-11-02", 30217., 20., 
  16., 941., 0., 0.286, 708.026, 0.469, 0.375, 22.049, 0., 0.007, "", "", "", 
  "", "", "", "", "", "", "", "", "", "", "", "", "", "", "", "", "", "", "", 
  "", "", "", "", "", "", 4.2677809*^7, "", "", "", "", "", "", "", "", "", 
  "", "", "", "", ""}, {"OWID_OCE", "", "Oceania", "2020-11-03", 30239., 22., 
  16.286, 941., 0., 0., 708.542, 0.515, 0.382, 22.049, 0., 0., "", "", "", 
  "", "", "", "", "", "", "", "", "", "", "", "", "", "", "", "", "", "", "", 
  "", "", "", "", "", "", 4.2677809*^7, "", "", "", "", "", "", "", "", "", 
  "", "", "", "", ""}, {"OWID_OCE", "", "Oceania", "2020-11-04", 30249., 10., 
  14.857, 941., 0., 0., 708.776, 0.234, 0.348, 22.049, 0., 0., "", "", "", 
  "", "", "", "", "", "", "", "", "", "", "", "", "", "", "", "", "", "", "", 
  "", "", "", "", "", "", 4.2677809*^7, "", "", "", "", "", "", "", "", "", 
  "", "", "", "", ""}, {"OWID_OCE", "", "Oceania", "2020-11-05", 30263., 14., 
  14.429, 941., 0., 0., 709.104, 0.328, 0.338, 22.049, 0., 0., "", "", "", 
  "", "", "", "", "", "", "", "", "", "", "", "", "", "", "", "", "", "", "", 
  "", "", "", "", "", "", 4.2677809*^7, "", "", "", "", "", "", "", "", "", 
  "", "", "", "", ""}, {"OWID_OCE", "", "Oceania", "2020-11-06", 30273., 10., 
  14., 941., 0., 0., 709.338, 0.234, 0.328, 22.049, 0., 0., "", "", "", "", 
  "", "", "", "", "", "", "", "", "", "", "", "", "", "", "", "", "", "", "", 
  "", "", "", "", "", 4.2677809*^7, "", "", "", "", "", "", "", "", "", "", 
  "", "", "", ""}, {"OWID_OCE", "", "Oceania", "2020-11-07", 30285., 12., 
  14., 941., 0., 0., 709.619, 0.281, 0.328, 22.049, 0., 0., "", "", "", "", 
  "", "", "", "", "", "", "", "", "", "", "", "", "", "", "", "", "", "", "", 
  "", "", "", "", "", 4.2677809*^7, "", "", "", "", "", "", "", "", "", "", 
  "", "", "", ""}, {"OWID_OCE", "", "Oceania", "2020-11-08", 30298., 13., 
  14.429, 941., 0., 0., 709.924, 0.305, 0.338, 22.049, 0., 0., "", "", "", 
  "", "", "", "", "", "", "", "", "", "", "", "", "", "", "", "", "", "", "", 
  "", "", "", "", "", "", 4.2677809*^7, "", "", "", "", "", "", "", "", "", 
  "", "", "", "", ""}, {"OWID_OCE", "", "Oceania", "2020-11-09", 30306., 8., 
  12.714, 941., 0., 0., 710.111, 0.187, 0.298, 22.049, 0., 0., "", "", "", 
  "", "", "", "", "", "", "", "", "", "", "", "", "", "", "", "", "", "", "", 
  "", "", "", "", "", "", 4.2677809*^7, "", "", "", "", "", "", "", "", "", 
  "", "", "", "", ""}, {"OWID_OCE", "", "Oceania", "2020-11-10", 30310., 4., 
  10.143, 941., 0., 0., 710.205, 0.094, 0.238, 22.049, 0., 0., "", "", "", 
  "", "", "", "", "", "", "", "", "", "", "", "", "", "", "", "", "", "", "", 
  "", "", "", "", "", "", 4.2677809*^7, "", "", "", "", "", "", "", "", "", 
  "", "", "", "", ""}, {"OWID_OCE", "", "Oceania", "2020-11-11", 30318., 8., 
  9.857, 941., 0., 0., 710.393, 0.187, 0.231, 22.049, 0., 0., "", "", "", "", 
  "", "", "", "", "", "", "", "", "", "", "", "", "", "", "", "", "", "", "", 
  "", "", "", "", "", 4.2677809*^7, "", "", "", "", "", "", "", "", "", "", 
  "", "", "", ""}, {"OWID_OCE", "", "Oceania", "2020-11-12", 30323., 5., 
  8.571, 941., 0., 0., 710.51, 0.117, 0.201, 22.049, 0., 0., "", "", "", "", 
  "", "", "", "", "", "", "", "", "", "", "", "", "", "", "", "", "", "", "", 
  "", "", "", "", "", 4.2677809*^7, "", "", "", "", "", "", "", "", "", "", 
  "", "", "", ""}, {"OWID_OCE", "", "Oceania", "2020-11-13", 30333., 10., 
  8.571, 941., 0., 0., 710.744, 0.234, 0.201, 22.049, 0., 0., "", "", "", "", 
  "", "", "", "", "", "", "", "", "", "", "", "", "", "", "", "", "", "", "", 
  "", "", "", "", "", 4.2677809*^7, "", "", "", "", "", "", "", "", "", "", 
  "", "", "", ""}, {"OWID_OCE", "", "Oceania", "2020-11-14", 30365., 32., 
  11.429, 941., 0., 0., 711.494, 0.75, 0.268, 22.049, 0., 0., "", "", "", "", 
  "", "", "", "", "", "", "", "", "", "", "", "", "", "", "", "", "", "", "", 
  "", "", "", "", "", 4.2677809*^7, "", "", "", "", "", "", "", "", "", "", 
  "", "", "", ""}, {"OWID_OCE", "", "Oceania", "2020-11-15", 30405., 40., 
  15.286, 941., 0., 0., 712.431, 0.937, 0.358, 22.049, 0., 0., "", "", "", 
  "", "", "", "", "", "", "", "", "", "", "", "", "", "", "", "", "", "", "", 
  "", "", "", "", "", "", 4.2677809*^7, "", "", "", "", "", "", "", "", "", 
  "", "", "", "", ""}, {"OWID_OCE", "", "Oceania", "2020-11-16", 30418., 13., 
  16., 941., 0., 0., 712.736, 0.305, 0.375, 22.049, 0., 0., "", "", "", "", 
  "", "", "", "", "", "", "", "", "", "", "", "", "", "", "", "", "", "", "", 
  "", "", "", "", "", 4.2677809*^7, "", "", "", "", "", "", "", "", "", "", 
  "", "", "", ""}, {"OWID_OCE", "", "Oceania", "2020-11-17", 30443., 25., 
  19., 941., 0., 0., 713.322, 0.586, 0.445, 22.049, 0., 0., "", "", "", "", 
  "", "", "", "", "", "", "", "", "", "", "", "", "", "", "", "", "", "", "", 
  "", "", "", "", "", 4.2677809*^7, "", "", "", "", "", "", "", "", "", "", 
  "", "", "", ""}, {"OWID_OCE", "", "Oceania", "2020-11-18", 30456., 13., 
  19.714, 941., 0., 0., 713.626, 0.305, 0.462, 22.049, 0., 0., "", "", "", 
  "", "", "", "", "", "", "", "", "", "", "", "", "", "", "", "", "", "", "", 
  "", "", "", "", "", "", 4.2677809*^7, "", "", "", "", "", "", "", "", "", 
  "", "", "", "", ""}, {"OWID_OCE", "", "Oceania", "2020-11-19", 30466., 10., 
  20.429, 941., 0., 0., 713.86, 0.234, 0.479, 22.049, 0., 0., "", "", "", "", 
  "", "", "", "", "", "", "", "", "", "", "", "", "", "", "", "", "", "", "", 
  "", "", "", "", "", 4.2677809*^7, "", "", "", "", "", "", "", "", "", "", 
  "", "", "", ""}, {"OWID_OCE", "", "Oceania", "2020-11-20", 30486., 20., 
  21.857, 941., 0., 0., 714.329, 0.469, 0.512, 22.049, 0., 0., "", "", "", 
  "", "", "", "", "", "", "", "", "", "", "", "", "", "", "", "", "", "", "", 
  "", "", "", "", "", "", 4.2677809*^7, "", "", "", "", "", "", "", "", "", 
  "", "", "", "", ""}, {"OWID_OCE", "", "Oceania", "2020-11-21", 30510., 24., 
  20.714, 941., 0., 0., 714.891, 0.562, 0.485, 22.049, 0., 0., "", "", "", 
  "", "", "", "", "", "", "", "", "", "", "", "", "", "", "", "", "", "", "", 
  "", "", "", "", "", "", 4.2677809*^7, "", "", "", "", "", "", "", "", "", 
  "", "", "", "", ""}, {"OWID_OCE", "", "Oceania", "2020-11-22", 30525., 15., 
  17.143, 941., 0., 0., 715.243, 0.351, 0.402, 22.049, 0., 0., "", "", "", 
  "", "", "", "", "", "", "", "", "", "", "", "", "", "", "", "", "", "", "", 
  "", "", "", "", "", "", 4.2677809*^7, "", "", "", "", "", "", "", "", "", 
  "", "", "", "", ""}, {"OWID_OCE", "", "Oceania", "2020-11-23", 30561., 36., 
  20.429, 941., 0., 0., 716.086, 0.844, 0.479, 22.049, 0., 0., "", "", "", 
  "", "", "", "", "", "", "", "", "", "", "", "", "", "", "", "", "", "", "", 
  "", "", "", "", "", "", 4.2677809*^7, "", "", "", "", "", "", "", "", "", 
  "", "", "", "", ""}, {"OWID_OCE", "", "Oceania", "2020-11-24", 30583., 22., 
  20., 941., 0., 0., 716.602, 0.515, 0.469, 22.049, 0., 0., "", "", "", "", 
  "", "", "", "", "", "", "", "", "", "", "", "", "", "", "", "", "", "", "", 
  "", "", "", "", "", 4.2677809*^7, "", "", "", "", "", "", "", "", "", "", 
  "", "", "", ""}, {"OWID_OCE", "", "Oceania", "2020-11-25", 30611., 28., 
  22.143, 941., 0., 0., 717.258, 0.656, 0.519, 22.049, 0., 0., "", "", "", 
  "", "", "", "", "", "", "", "", "", "", "", "", "", "", "", "", "", "", "", 
  "", "", "", "", "", "", 4.2677809*^7, "", "", "", "", "", "", "", "", "", 
  "", "", "", "", ""}, {"OWID_OCE", "", "Oceania", "2020-11-26", 30626., 15., 
  22.857, 941., 0., 0., 717.609, 0.351, 0.536, 22.049, 0., 0., "", "", "", 
  "", "", "", "", "", "", "", "", "", "", "", "", "", "", "", "", "", "", "", 
  "", "", "", "", "", "", 4.2677809*^7, "", "", "", "", "", "", "", "", "", 
  "", "", "", "", ""}, {"OWID_OCE", "", "Oceania", "2020-11-27", 30643., 17., 
  22.429, 941., 0., 0., 718.008, 0.398, 0.526, 22.049, 0., 0., "", "", "", 
  "", "", "", "", "", "", "", "", "", "", "", "", "", "", "", "", "", "", "", 
  "", "", "", "", "", "", 4.2677809*^7, "", "", "", "", "", "", "", "", "", 
  "", "", "", "", ""}, {"OWID_OCE", "", "Oceania", "2020-11-28", 30649., 6., 
  19.857, 941., 0., 0., 718.148, 0.141, 0.465, 22.049, 0., 0., "", "", "", 
  "", "", "", "", "", "", "", "", "", "", "", "", "", "", "", "", "", "", "", 
  "", "", "", "", "", "", 4.2677809*^7, "", "", "", "", "", "", "", "", "", 
  "", "", "", "", ""}, {"OWID_OCE", "", "Oceania", "2020-11-29", 30665., 16., 
  20., 942., 1., 0.143, 718.523, 0.375, 0.469, 22.072, 0.023, 0.003, "", "", 
  "", "", "", "", "", "", "", "", "", "", "", "", "", "", "", "", "", "", "", 
  "", "", "", "", "", "", "", 4.2677809*^7, "", "", "", "", "", "", "", "", 
  "", "", "", "", "", ""}, {"OWID_OCE", "", "Oceania", "2020-11-30", 30693., 
  28., 18.857, 942., 0., 0.143, 719.179, 0.656, 0.442, 22.072, 0., 0.003, "", 
  "", "", "", "", "", "", "", "", "", "", "", "", "", "", "", "", "", "", "", 
  "", "", "", "", "", "", "", "", 4.2677809*^7, "", "", "", "", "", "", "", 
  "", "", "", "", "", "", ""}, {"OWID_OCE", "", "Oceania", "2020-12-01", 
  30718., 25., 19.286, 942., 0., 0.143, 719.765, 0.586, 0.452, 22.072, 0., 
  0.003, "", "", "", "", "", "", "", "", "", "", "", "", "", "", "", "", "", 
  "", "", "", "", "", "", "", "", "", "", "", 4.2677809*^7, "", "", "", "", 
  "", "", "", "", "", "", "", "", "", ""}, {"OWID_OCE", "", "Oceania", 
  "2020-12-02", 30743., 25., 18.857, 942., 0., 0.143, 720.351, 0.586, 0.442, 
  22.072, 0., 0.003, "", "", "", "", "", "", "", "", "", "", "", "", "", "", 
  "", "", "", "", "", "", "", "", "", "", "", "", "", "", 4.2677809*^7, "", 
  "", "", "", "", "", "", "", "", "", "", "", "", ""}, 
 {"OWID_OCE", "", "Oceania", "2020-12-03", 30755., 12., 18.429, 942., 0., 
  0.143, 720.632, 0.281, 0.432, 22.072, 0., 0.003, "", "", "", "", "", "", 
  "", "", "", "", "", "", "", "", "", "", "", "", "", "", "", "", "", "", "", 
  "", "", "", 4.2677809*^7, "", "", "", "", "", "", "", "", "", "", "", "", 
  "", ""}, {"OWID_OCE", "", "Oceania", "2020-12-04", 30773., 18., 18.571, 
  942., 0., 0.143, 721.054, 0.422, 0.435, 22.072, 0., 0.003, "", "", "", "", 
  "", "", "", "", "", "", "", "", "", "", "", "", "", "", "", "", "", "", "", 
  "", "", "", "", "", 4.2677809*^7, "", "", "", "", "", "", "", "", "", "", 
  "", "", "", ""}, {"OWID_OCE", "", "Oceania", "2020-12-05", 30782., 9., 19., 
  942., 0., 0.143, 721.265, 0.211, 0.445, 22.072, 0., 0.003, "", "", "", "", 
  "", "", "", "", "", "", "", "", "", "", "", "", "", "", "", "", "", "", "", 
  "", "", "", "", "", 4.2677809*^7, "", "", "", "", "", "", "", "", "", "", 
  "", "", "", ""}, {"OWID_OCE", "", "Oceania", "2020-12-06", 30790., 8., 
  17.857, 942., 0., 0., 721.452, 0.187, 0.418, 22.072, 0., 0., "", "", "", 
  "", "", "", "", "", "", "", "", "", "", "", "", "", "", "", "", "", "", "", 
  "", "", "", "", "", "", 4.2677809*^7, "", "", "", "", "", "", "", "", "", 
  "", "", "", "", ""}, {"OWID_OCE", "", "Oceania", "2020-12-07", 30811., 21., 
  16.857, 942., 0., 0., 721.944, 0.492, 0.395, 22.072, 0., 0., "", "", "", 
  "", "", "", "", "", "", "", "", "", "", "", "", "", "", "", "", "", "", "", 
  "", "", "", "", "", "", 4.2677809*^7, "", "", "", "", "", "", "", "", "", 
  "", "", "", "", ""}, {"OWID_OCE", "", "Oceania", "2020-12-08", 30833., 22., 
  16.429, 942., 0., 0., 722.46, 0.515, 0.385, 22.072, 0., 0., "", "", "", "", 
  "", "", "", "", "", "", "", "", "", "", "", "", "", "", "", "", "", "", "", 
  "", "", "", "", "", 4.2677809*^7, "", "", "", "", "", "", "", "", "", "", 
  "", "", "", ""}, {"OWID_OCE", "", "Oceania", "2020-12-09", 30840., 7., 
  13.857, 942., 0., 0., 722.624, 0.164, 0.325, 22.072, 0., 0., "", "", "", 
  "", "", "", "", "", "", "", "", "", "", "", "", "", "", "", "", "", "", "", 
  "", "", "", "", "", "", 4.2677809*^7, "", "", "", "", "", "", "", "", "", 
  "", "", "", "", ""}, {"OWID_OCE", "", "Oceania", "2020-12-10", 30855., 15., 
  14.286, 942., 0., 0., 722.975, 0.351, 0.335, 22.072, 0., 0., "", "", "", 
  "", "", "", "", "", "", "", "", "", "", "", "", "", "", "", "", "", "", "", 
  "", "", "", "", "", "", 4.2677809*^7, "", "", "", "", "", "", "", "", "", 
  "", "", "", "", ""}, {"OWID_OCE", "", "Oceania", "2020-12-11", 30905., 50., 
  18.857, 943., 1., 0.143, 724.147, 1.172, 0.442, 22.096, 0.023, 0.003, "", 
  "", "", "", "", "", "", "", "", "", "", "", "", "", "", "", "", "", "", "", 
  "", "", "", "", "", "", "", "", 4.2677809*^7, "", "", "", "", "", "", "", 
  "", "", "", "", "", "", ""}, {"OWID_OCE", "", "Oceania", "2020-12-12", 
  30914., 9., 18.857, 943., 0., 0.143, 724.358, 0.211, 0.442, 22.096, 0., 
  0.003, "", "", "", "", "", "", "", "", "", "", "", "", "", "", "", "", "", 
  "", "", "", "", "", "", "", "", "", "", "", 4.2677809*^7, "", "", "", "", 
  "", "", "", "", "", "", "", "", "", ""}, {"OWID_OCE", "", "Oceania", 
  "2020-12-13", 30928., 14., 19.714, 943., 0., 0.143, 724.686, 0.328, 0.462, 
  22.096, 0., 0.003, "", "", "", "", "", "", "", "", "", "", "", "", "", "", 
  "", "", "", "", "", "", "", "", "", "", "", "", "", "", 4.2677809*^7, "", 
  "", "", "", "", "", "", "", "", "", "", "", "", ""}, 
 {"OWID_OCE", "", "Oceania", "2020-12-14", 30939., 11., 18.286, 943., 0., 
  0.143, 724.943, 0.258, 0.428, 22.096, 0., 0.003, "", "", "", "", "", "", 
  "", "", "", "", "", "", "", "", "", "", "", "", "", "", "", "", "", "", "", 
  "", "", "", 4.2677809*^7, "", "", "", "", "", "", "", "", "", "", "", "", 
  "", ""}, {"OWID_OCE", "", "Oceania", "2020-12-15", 30959., 20., 18., 943., 
  0., 0.143, 725.412, 0.469, 0.422, 22.096, 0., 0.003, "", "", "", "", "", 
  "", "", "", "", "", "", "", "", "", "", "", "", "", "", "", "", "", "", "", 
  "", "", "", "", 4.2677809*^7, "", "", "", "", "", "", "", "", "", "", "", 
  "", "", ""}, {"OWID_OCE", "", "Oceania", "2020-12-16", 30971., 12., 18.714, 
  943., 0., 0.143, 725.693, 0.281, 0.439, 22.096, 0., 0.003, "", "", "", "", 
  "", "", "", "", "", "", "", "", "", "", "", "", "", "", "", "", "", "", "", 
  "", "", "", "", "", 4.2677809*^7, "", "", "", "", "", "", "", "", "", "", 
  "", "", "", ""}, {"OWID_OCE", "", "Oceania", "2020-12-17", 31033., 62., 
  25.429, 943., 0., 0.143, 727.146, 1.453, 0.596, 22.096, 0., 0.003, "", "", 
  "", "", "", "", "", "", "", "", "", "", "", "", "", "", "", "", "", "", "", 
  "", "", "", "", "", "", "", 4.2677809*^7, "", "", "", "", "", "", "", "", 
  "", "", "", "", "", ""}, {"OWID_OCE", "", "Oceania", "2020-12-18", 31066., 
  33., 23., 943., 0., 0., 727.919, 0.773, 0.539, 22.096, 0., 0., "", "", "", 
  "", "", "", "", "", "", "", "", "", "", "", "", "", "", "", "", "", "", "", 
  "", "", "", "", "", "", 4.2677809*^7, "", "", "", "", "", "", "", "", "", 
  "", "", "", "", ""}, {"OWID_OCE", "", "Oceania", "2020-12-19", 31114., 48., 
  28.571, 943., 0., 0., 729.044, 1.125, 0.669, 22.096, 0., 0., "", "", "", 
  "", "", "", "", "", "", "", "", "", "", "", "", "", "", "", "", "", "", "", 
  "", "", "", "", "", "", 4.2677809*^7, "", "", "", "", "", "", "", "", "", 
  "", "", "", "", ""}, {"OWID_OCE", "", "Oceania", "2020-12-20", 31149., 35., 
  31.571, 943., 0., 0., 729.864, 0.82, 0.74, 22.096, 0., 0., "", "", "", "", 
  "", "", "", "", "", "", "", "", "", "", "", "", "", "", "", "", "", "", "", 
  "", "", "", "", "", 4.2677809*^7, "", "", "", "", "", "", "", "", "", "", 
  "", "", "", ""}, {"OWID_OCE", "", "Oceania", "2020-12-21", 31171., 22., 
  33.143, 944., 1., 0.143, 730.38, 0.515, 0.777, 22.119, 0.023, 0.003, "", 
  "", "", "", "", "", "", "", "", "", "", "", "", "", "", "", "", "", "", "", 
  "", "", "", "", "", "", "", "", 4.2677809*^7, "", "", "", "", "", "", "", 
  "", "", "", "", "", "", ""}, {"OWID_OCE", "", "Oceania", "2020-12-22", 
  31196., 25., 33.857, 944., 0., 0.143, 730.965, 0.586, 0.793, 22.119, 0., 
  0.003, "", "", "", "", "", "", "", "", "", "", "", "", "", "", "", "", "", 
  "", "", "", "", "", "", "", "", "", "", "", 4.2677809*^7, "", "", "", "", 
  "", "", "", "", "", "", "", "", "", ""}, {"OWID_OCE", "", "Oceania", 
  "2020-12-23", 31221., 25., 35.714, 944., 0., 0.143, 731.551, 0.586, 0.837, 
  22.119, 0., 0.003, "", "", "", "", "", "", "", "", "", "", "", "", "", "", 
  "", "", "", "", "", "", "", "", "", "", "", "", "", "", 4.2677809*^7, "", 
  "", "", "", "", "", "", "", "", "", "", "", "", ""}, 
 {"OWID_OCE", "", "Oceania", "2020-12-24", 31252., 31., 31.286, 944., 0., 
  0.143, 732.278, 0.726, 0.733, 22.119, 0., 0.003, "", "", "", "", "", "", 
  "", "", "", "", "", "", "", "", "", "", "", "", "", "", "", "", "", "", "", 
  "", "", "", 4.2677809*^7, "", "", "", "", "", "", "", "", "", "", "", "", 
  "", ""}, {"OWID_OCE", "", "Oceania", "2020-12-25", 31275., 23., 29.857, 
  944., 0., 0.143, 732.816, 0.539, 0.7, 22.119, 0., 0.003, "", "", "", "", 
  "", "", "", "", "", "", "", "", "", "", "", "", "", "", "", "", "", "", "", 
  "", "", "", "", "", 4.2677809*^7, "", "", "", "", "", "", "", "", "", "", 
  "", "", "", ""}, {"OWID_OCE", "", "Oceania", "2020-12-26", 31302., 27., 
  26.857, 944., 0., 0.143, 733.449, 0.633, 0.629, 22.119, 0., 0.003, "", "", 
  "", "", "", "", "", "", "", "", "", "", "", "", "", "", "", "", "", "", "", 
  "", "", "", "", "", "", "", 4.2677809*^7, "", "", "", "", "", "", "", "", 
  "", "", "", "", "", ""}, {"OWID_OCE", "", "Oceania", "2020-12-27", 31331., 
  29., 26., 945., 1., 0.286, 734.129, 0.68, 0.609, 22.143, 0.023, 0.007, "", 
  "", "", "", "", "", "", "", "", "", "", "", "", "", "", "", "", "", "", "", 
  "", "", "", "", "", "", "", "", 4.2677809*^7, "", "", "", "", "", "", "", 
  "", "", "", "", "", "", ""}, {"OWID_OCE", "", "Oceania", "2020-12-28", 
  31350., 19., 25.571, 945., 0., 0.143, 734.574, 0.445, 0.599, 22.143, 0., 
  0.003, "", "", "", "", "", "", "", "", "", "", "", "", "", "", "", "", "", 
  "", "", "", "", "", "", "", "", "", "", "", 4.2677809*^7, "", "", "", "", 
  "", "", "", "", "", "", "", "", "", ""}, {"OWID_OCE", "", "Oceania", 
  "2020-12-29", 31385., 35., 27., 945., 0., 0.143, 735.394, 0.82, 0.633, 
  22.143, 0., 0.003, "", "", "", "", "", "", "", "", "", "", "", "", "", "", 
  "", "", "", "", "", "", "", "", "", "", "", "", "", "", 4.2677809*^7, "", 
  "", "", "", "", "", "", "", "", "", "", "", "", ""}, 
 {"OWID_OCE", "", "Oceania", "2020-12-30", 31420., 35., 28.429, 945., 0., 
  0.143, 736.214, 0.82, 0.666, 22.143, 0., 0.003, "", "", "", "", "", "", "", 
  "", "", "", "", "", "", "", "", "", "", "", "", "", "", "", "", "", "", "", 
  "", "", 4.2677809*^7, "", "", "", "", "", "", "", "", "", "", "", "", "", 
  ""}, {"OWID_OCE", "", "Oceania", "2020-12-31", 31440., 20., 26.857, 945., 
  0., 0.143, 736.683, 0.469, 0.629, 22.143, 0., 0.003, "", "", "", "", "", 
  "", "", "", "", "", "", "", "", "", "", "", "", "", "", "", "", "", "", "", 
  "", "", "", "", 4.2677809*^7, "", "", "", "", "", "", "", "", "", "", "", 
  "", "", ""}, {"OWID_OCE", "", "Oceania", "2021-01-01", 31475., 35., 28.571, 
  945., 0., 0.143, 737.503, 0.82, 0.669, 22.143, 0., 0.003, "", "", "", "", 
  "", "", "", "", "", "", "", "", "", "", "", "", "", "", "", "", "", "", "", 
  "", "", "", "", "", 4.2677809*^7, "", "", "", "", "", "", "", "", "", "", 
  "", "", "", ""}, {"OWID_OCE", "", "Oceania", "2021-01-02", 31518., 43., 
  30.857, 945., 0., 0.143, 738.51, 1.008, 0.723, 22.143, 0., 0.003, "", "", 
  "", "", "", "", "", "", "", "", "", "", "", "", "", "", "", "", "", "", "", 
  "", "", "", "", "", "", "", 4.2677809*^7, "", "", "", "", "", "", "", "", 
  "", "", "", "", "", ""}, {"OWID_OCE", "", "Oceania", "2021-01-03", 31557., 
  39., 32.286, 945., 0., 0., 739.424, 0.914, 0.756, 22.143, 0., 0., "", "", 
  "", "", "", "", "", "", "", "", "", "", "", "", "", "", "", "", "", "", "", 
  "", "", "", "", "", "", "", 4.2677809*^7, "", "", "", "", "", "", "", "", 
  "", "", "", "", "", ""}, {"OWID_OCE", "", "Oceania", "2021-01-04", 31575., 
  18., 32.143, 945., 0., 0., 739.846, 0.422, 0.753, 22.143, 0., 0., "", "", 
  "", "", "", "", "", "", "", "", "", "", "", "", "", "", "", "", "", "", "", 
  "", "", "", "", "", "", "", 4.2677809*^7, "", "", "", "", "", "", "", "", 
  "", "", "", "", "", ""}, {"OWID_OCE", "", "Oceania", "2021-01-05", 31598., 
  23., 30.429, 945., 0., 0., 740.385, 0.539, 0.713, 22.143, 0., 0., "", "", 
  "", "", "", "", "", "", "", "", "", "", "", "", "", "", "", "", "", "", "", 
  "", "", "", "", "", "", "", 4.2677809*^7, "", "", "", "", "", "", "", "", 
  "", "", "", "", "", ""}, {"OWID_OCE", "", "Oceania", "2021-01-06", 31610., 
  12., 27.143, 945., 0., 0., 740.666, 0.281, 0.636, 22.143, 0., 0., "", "", 
  "", "", "", "", "", "", "", "", "", "", "", "", "", "", "", "", "", "", "", 
  "", "", "", "", "", "", "", 4.2677809*^7, "", "", "", "", "", "", "", "", 
  "", "", "", "", "", ""}, {"OWID_OCE", "", "Oceania", "2021-01-07", 31635., 
  25., 27.857, 945., 0., 0., 741.252, 0.586, 0.653, 22.143, 0., 0., "", "", 
  "", "", "", "", "", "", "", "", "", "", "", "", "", "", "", "", "", "", "", 
  "", "", "", "", "", "", "", 4.2677809*^7, "", "", "", "", "", "", "", "", 
  "", "", "", "", "", ""}, {"OWID_OCE", "", "Oceania", "2021-01-08", 31658., 
  23., 26.143, 945., 0., 0., 741.791, 0.539, 0.613, 22.143, 0., 0., "", "", 
  "", "", "", "", "", "", "", "", "", "", "", "", "", "", "", "", "", "", "", 
  "", "", "", "", "", "", "", 4.2677809*^7, "", "", "", "", "", "", "", "", 
  "", "", "", "", "", ""}, {"OWID_OCE", "", "Oceania", "2021-01-09", 31702., 
  44., 26.286, 945., 0., 0., 742.822, 1.031, 0.616, 22.143, 0., 0., "", "", 
  "", "", "", "", "", "", "", "", "", "", "", "", "", "", "", "", "", "", "", 
  "", "", "", "", "", "", "", 4.2677809*^7, "", "", "", "", "", "", "", "", 
  "", "", "", "", "", ""}, {"OWID_OCE", "", "Oceania", "2021-01-10", 31724., 
  22., 23.857, 945., 0., 0., 743.337, 0.515, 0.559, 22.143, 0., 0., "", "", 
  "", "", "", "", "", "", "", "", "", "", "", "", "", "", "", "", "", "", "", 
  "", "", "", "", "", "", "", 4.2677809*^7, "", "", "", "", "", "", "", "", 
  "", "", "", "", "", ""}, {"OWID_OCE", "", "Oceania", "2021-01-11", 31752., 
  28., 25.286, 945., 0., 0., 743.993, 0.656, 0.592, 22.143, 0., 0., "", "", 
  "", "", "", "", "", "", "", "", "", "", "", "", "", "", "", "", "", "", "", 
  "", "", "", "", "", "", "", 4.2677809*^7, "", "", "", "", "", "", "", "", 
  "", "", "", "", "", ""}, {"OWID_OCE", "", "Oceania", "2021-01-12", 31778., 
  26., 25.714, 945., 0., 0., 744.602, 0.609, 0.603, 22.143, 0., 0., "", "", 
  "", "", "", "", "", "", "", "", "", "", "", "", "", "", "", "", "", "", "", 
  "", "", "", "", "", "", "", 4.2677809*^7, "", "", "", "", "", "", "", "", 
  "", "", "", "", "", ""}, {"OWID_OCE", "", "Oceania", "2021-01-13", 31798., 
  20., 26.857, 945., 0., 0., 745.071, 0.469, 0.629, 22.143, 0., 0., "", "", 
  "", "", "", "", "", "", "", "", "", "", "", "", "", "", "", "", "", "", "", 
  "", "", "", "", "", "", "", 4.2677809*^7, "", "", "", "", "", "", "", "", 
  "", "", "", "", "", ""}, {"OWID_OCE", "", "Oceania", "2021-01-14", 31826., 
  28., 27.286, 945., 0., 0., 745.727, 0.656, 0.639, 22.143, 0., 0., "", "", 
  "", "", "", "", "", "", "", "", "", "", "", "", "", "", "", "", "", "", "", 
  "", "", "", "", "", "", "", 4.2677809*^7, "", "", "", "", "", "", "", "", 
  "", "", "", "", "", ""}, {"OWID_OCE", "", "Oceania", "2021-01-15", 31846., 
  20., 26.857, 945., 0., 0., 746.196, 0.469, 0.629, 22.143, 0., 0., "", "", 
  "", "", "", "", "", "", "", "", "", "", "", "", "", "", "", "", "", "", "", 
  "", "", "", "", "", "", "", 4.2677809*^7, "", "", "", "", "", "", "", "", 
  "", "", "", "", "", ""}, {"OWID_OCE", "", "Oceania", "2021-01-16", 31877., 
  31., 25., 945., 0., 0., 746.922, 0.726, 0.586, 22.143, 0., 0., "", "", "", 
  "", "", "", "", "", "", "", "", "", "", "", "", "", "", "", "", "", "", "", 
  "", "", "", "", "", "", 4.2677809*^7, "", "", "", "", "", "", "", "", "", 
  "", "", "", "", ""}, {"OWID_OCE", "", "Oceania", "2021-01-17", 31896., 19., 
  24.571, 945., 0., 0., 747.367, 0.445, 0.576, 22.143, 0., 0., "", "", "", 
  "", "", "", "", "", "", "", "", "", "", "", "", "", "", "", "", "", "", "", 
  "", "", "", "", "", "", 4.2677809*^7, "", "", "", "", "", "", "", "", "", 
  "", "", "", "", ""}, {"OWID_OCE", "", "Oceania", "2021-01-18", 31906., 10., 
  22., 945., 0., 0., 747.602, 0.234, 0.515, 22.143, 0., 0., "", "", "", "", 
  "", "", "", "", "", "", "", "", "", "", "", "", "", "", "", "", "", "", "", 
  "", "", "", "", "", 4.2677809*^7, "", "", "", "", "", "", "", "", "", "", 
  "", "", "", ""}, {"OWID_OCE", "", "Oceania", "2021-01-19", 31920., 14., 
  20.286, 945., 0., 0., 747.93, 0.328, 0.475, 22.143, 0., 0., "", "", "", "", 
  "", "", "", "", "", "", "", "", "", "", "", "", "", "", "", "", "", "", "", 
  "", "", "", "", "", 4.2677809*^7, "", "", "", "", "", "", "", "", "", "", 
  "", "", "", ""}, {"OWID_OCE", "", "Oceania", "2021-01-20", 31930., 10., 
  18.857, 945., 0., 0., 748.164, 0.234, 0.442, 22.143, 0., 0., "", "", "", 
  "", "", "", "", "", "", "", "", "", "", "", "", "", "", "", "", "", "", "", 
  "", "", "", "", "", "", 4.2677809*^7, "", "", "", "", "", "", "", "", "", 
  "", "", "", "", ""}, {"OWID_OCE", "", "Oceania", "2021-01-21", 31946., 16., 
  17.143, 945., 0., 0., 748.539, 0.375, 0.402, 22.143, 0., 0., "", "", "", 
  "", "", "", "", "", "", "", "", "", "", "", "", "", "", "", "", "", "", "", 
  "", "", "", "", "", "", 4.2677809*^7, "", "", "", "", "", "", "", "", "", 
  "", "", "", "", ""}, {"OWID_OCE", "", "Oceania", "2021-01-22", 31951., 5., 
  15., 945., 0., 0., 748.656, 0.117, 0.351, 22.143, 0., 0., "", "", "", "", 
  "", "", "", "", "", "", "", "", "", "", "", "", "", "", "", "", "", "", "", 
  "", "", "", "", "", 4.2677809*^7, "", "", "", "", "", "", "", "", "", "", 
  "", "", "", ""}, {"OWID_OCE", "", "Oceania", "2021-01-23", 31964., 13., 
  12.429, 945., 0., 0., 748.961, 0.305, 0.291, 22.143, 0., 0., "", "", "", 
  "", "", "", "", "", "", "", "", "", "", "", "", "", "", "", "", "", "", "", 
  "", "", "", "", "", "", 4.2677809*^7, "", "", "", "", "", "", "", "", "", 
  "", "", "", "", ""}, {"OWID_OCE", "", "Oceania", "2021-01-24", 31980., 16., 
  12., 945., 0., 0., 749.336, 0.375, 0.281, 22.143, 0., 0., "", "", "", "", 
  "", "", "", "", "", "", "", "", "", "", "", "", "", "", "", "", "", "", "", 
  "", "", "", "", "", 4.2677809*^7, "", "", "", "", "", "", "", "", "", "", 
  "", "", "", ""}, {"OWID_OCE", "", "Oceania", "2021-01-25", 31985., 5., 
  11.286, 945., 0., 0., 749.453, 0.117, 0.264, 22.143, 0., 0., "", "", "", 
  "", "", "", "", "", "", "", "", "", "", "", "", "", "", "", "", "", "", "", 
  "", "", "", "", "", "", 4.2677809*^7, "", "", "", "", "", "", "", "", "", 
  "", "", "", "", ""}, {"OWID_OCE", "", "Oceania", "2021-01-26", 32011., 26., 
  13., 945., 0., 0., 750.062, 0.609, 0.305, 22.143, 0., 0., "", "", "", "", 
  "", "", "", "", "", "", "", "", "", "", "", "", "", "", "", "", "", "", "", 
  "", "", "", "", "", 4.2677809*^7, "", "", "", "", "", "", "", "", "", "", 
  "", "", "", ""}, {"OWID_OCE", "", "Oceania", "2021-01-27", 32024., 13., 
  13.429, 945., 0., 0., 750.367, 0.305, 0.315, 22.143, 0., 0., "", "", "", 
  "", "", "", "", "", "", "", "", "", "", "", "", "", "", "", "", "", "", "", 
  "", "", "", "", "", "", 4.2677809*^7, "", "", "", "", "", "", "", "", "", 
  "", "", "", "", ""}, {"OWID_OCE", "", "Oceania", "2021-01-28", 32035., 11., 
  12.714, 945., 0., 0., 750.624, 0.258, 0.298, 22.143, 0., 0., "", "", "", 
  "", "", "", "", "", "", "", "", "", "", "", "", "", "", "", "", "", "", "", 
  "", "", "", "", "", "", 4.2677809*^7, "", "", "", "", "", "", "", "", "", 
  "", "", "", "", ""}, {"OWID_OCE", "", "Oceania", "2021-01-29", 32040., 5., 
  12.714, 945., 0., 0., 750.741, 0.117, 0.298, 22.143, 0., 0., "", "", "", 
  "", "", "", "", "", "", "", "", "", "", "", "", "", "", "", "", "", "", "", 
  "", "", "", "", "", "", 4.2677809*^7, "", "", "", "", "", "", "", "", "", 
  "", "", "", "", ""}, {"OWID_OCE", "", "Oceania", "2021-01-30", 32046., 6., 
  11.714, 945., 0., 0., 750.882, 0.141, 0.274, 22.143, 0., 0., "", "", "", 
  "", "", "", "", "", "", "", "", "", "", "", "", "", "", "", "", "", "", "", 
  "", "", "", "", "", "", 4.2677809*^7, "", "", "", "", "", "", "", "", "", 
  "", "", "", "", ""}, {"OWID_OCE", "", "Oceania", "2021-01-31", 32053., 7., 
  10.429, 945., 0., 0., 751.046, 0.164, 0.244, 22.143, 0., 0., "", "", "", 
  "", "", "", "", "", "", "", "", "", "", "", "", "", "", "", "", "", "", "", 
  "", "", "", "", "", "", 4.2677809*^7, "", "", "", "", "", "", "", "", "", 
  "", "", "", "", ""}, {"OWID_OCE", "", "Oceania", "2021-02-01", 32077., 24., 
  13.143, 945., 0., 0., 751.608, 0.562, 0.308, 22.143, 0., 0., "", "", "", 
  "", "", "", "", "", "", "", "", "", "", "", "", "", "", "", "", "", "", "", 
  "", "", "", "", "", "", 4.2677809*^7, "", "", "", "", "", "", "", "", "", 
  "", "", "", "", ""}, {"OWID_OCE", "", "Oceania", "2021-02-02", 32084., 7., 
  10.429, 945., 0., 0., 751.772, 0.164, 0.244, 22.143, 0., 0., "", "", "", 
  "", "", "", "", "", "", "", "", "", "", "", "", "", "", "", 3251., 3251., 
  "", "", "", 0.01, 0.01, "", "", "", 4.2677809*^7, "", "", "", "", "", "", 
  "", "", "", "", "", "", "", ""}, {"OWID_OCE", "", "Oceania", "2021-02-03", 
  32099., 15., 10.714, 945., 0., 0., 752.124, 0.351, 0.251, 22.143, 0., 0., 
  "", "", "", "", "", "", "", "", "", "", "", "", "", "", "", "", "", "", "", 
  "", "", "", 254., "", "", "", 6., "", 4.2677809*^7, "", "", "", "", "", "", 
  "", "", "", "", "", "", "", ""}, {"OWID_OCE", "", "Oceania", "2021-02-04", 
  32105., 6., 10., 945., 0., 0., 752.264, 0.141, 0.234, 22.143, 0., 0., "", 
  "", "", "", "", "", "", "", "", "", "", "", "", "", "", "", "", "", "", "", 
  "", "", 254., "", "", "", 6., "", 4.2677809*^7, "", "", "", "", "", "", "", 
  "", "", "", "", "", "", ""}, {"OWID_OCE", "", "Oceania", "2021-02-05", 
  32135., 30., 13.571, 945., 0., 0., 752.967, 0.703, 0.318, 22.143, 0., 0., 
  "", "", "", "", "", "", "", "", "", "", "", "", "", "", "", "", "", "", "", 
  "", "", "", 254., "", "", "", 6., "", 4.2677809*^7, "", "", "", "", "", "", 
  "", "", "", "", "", "", "", ""}, {"OWID_OCE", "", "Oceania", "2021-02-06", 
  32143., 8., 13.857, 945., 0., 0., 753.155, 0.187, 0.325, 22.143, 0., 0., 
  "", "", "", "", "", "", "", "", "", "", "", "", "", "", "", "", "", "", "", 
  "", "", "", 254., "", "", "", 6., "", 4.2677809*^7, "", "", "", "", "", "", 
  "", "", "", "", "", "", "", ""}, {"OWID_OCE", "", "Oceania", "2021-02-07", 
  32153., 10., 14.286, 945., 0., 0., 753.389, 0.234, 0.335, 22.143, 0., 0., 
  "", "", "", "", "", "", "", "", "", "", "", "", "", "", "", "", "", "", "", 
  "", "", "", 254., "", "", "", 6., "", 4.2677809*^7, "", "", "", "", "", "", 
  "", "", "", "", "", "", "", ""}, {"OWID_OCE", "", "Oceania", "2021-02-08", 
  32163., 10., 12.286, 945., 0., 0., 753.624, 0.234, 0.288, 22.143, 0., 0., 
  "", "", "", "", "", "", "", "", "", "", "", "", "", "", "", "", "", "", "", 
  "", "", "", 254., "", "", "", 6., "", 4.2677809*^7, "", "", "", "", "", "", 
  "", "", "", "", "", "", "", ""}, {"OWID_OCE", "", "Oceania", "2021-02-09", 
  32176., 13., 13.143, 945., 0., 0., 753.928, 0.305, 0.308, 22.143, 0., 0., 
  "", "", "", "", "", "", "", "", "", "", "", "", "", "", "", "", "", "", "", 
  "", "", "", 254., "", "", "", 6., "", 4.2677809*^7, "", "", "", "", "", "", 
  "", "", "", "", "", "", "", ""}, {"OWID_OCE", "", "Oceania", "2021-02-10", 
  32185., 9., 12.286, 945., 0., 0., 754.139, 0.211, 0.288, 22.143, 0., 0., 
  "", "", "", "", "", "", "", "", "", "", "", "", "", "", "", "", "", "", 
  5283., 4868., 415., "", 254., 0.01, 0.01, 0., 6., "", 4.2677809*^7, "", "", 
  "", "", "", "", "", "", "", "", "", "", "", ""}, 
 {"OWID_OCE", "", "Oceania", "2021-02-11", 32209., 24., 14.857, 945., 0., 0., 
  754.701, 0.562, 0.348, 22.143, 0., 0., "", "", "", "", "", "", "", "", "", 
  "", "", "", "", "", "", "", "", "", "", "", "", "", 218., "", "", "", 5., 
  "", 4.2677809*^7, "", "", "", "", "", "", "", "", "", "", "", "", "", ""}, 
 {"OWID_OCE", "", "Oceania", "2021-02-12", 32216., 7., 11.571, 945., 0., 0., 
  754.865, 0.164, 0.271, 22.143, 0., 0., "", "", "", "", "", "", "", "", "", 
  "", "", "", "", "", "", "", "", "", "", "", "", "", 181., "", "", "", 4., 
  "", 4.2677809*^7, "", "", "", "", "", "", "", "", "", "", "", "", "", ""}, 
 {"OWID_OCE", "", "Oceania", "2021-02-13", 32224., 8., 11.571, 945., 0., 0., 
  755.053, 0.187, 0.271, 22.143, 0., 0., "", "", "", "", "", "", "", "", "", 
  "", "", "", "", "", "", "", "", "", "", "", "", "", 145., "", "", "", 3., 
  "", 4.2677809*^7, "", "", "", "", "", "", "", "", "", "", "", "", "", ""}, 
 {"OWID_OCE", "", "Oceania", "2021-02-14", 32232., 8., 11.286, 945., 0., 0., 
  755.24, 0.187, 0.264, 22.143, 0., 0., "", "", "", "", "", "", "", "", "", 
  "", "", "", "", "", "", "", "", "", "", "", "", "", 109., "", "", "", 3., 
  "", 4.2677809*^7, "", "", "", "", "", "", "", "", "", "", "", "", "", ""}, 
 {"OWID_OCE", "", "Oceania", "2021-02-15", 32239., 7., 10.857, 946., 1., 
  0.143, 755.404, 0.164, 0.254, 22.166, 0.023, 0.003, "", "", "", "", "", "", 
  "", "", "", "", "", "", "", "", "", "", "", "", 5283., 4868., 415., "", 
  73., 0.01, 0.01, 0., 2., "", 4.2677809*^7, "", "", "", "", "", "", "", "", 
  "", "", "", "", "", ""}, {"OWID_OCE", "", "Oceania", "2021-02-16", 32289., 
  50., 16.143, 947., 1., 0.286, 756.576, 1.172, 0.378, 22.19, 0.023, 0.007, 
  "", "", "", "", "", "", "", "", "", "", "", "", "", "", "", "", "", "", 
  8431., 7082., 1349., 3148., 486., 0.02, 0.02, 0., 11., "", 4.2677809*^7, 
  "", "", "", "", "", "", "", "", "", "", "", "", "", ""}, 
 {"OWID_OCE", "", "Oceania", "2021-02-17", 32294., 5., 15.571, 947., 0., 
  0.286, 756.693, 0.117, 0.365, 22.19, 0., 0.007, "", "", "", "", "", "", "", 
  "", "", "", "", "", "", "", "", "", "", "", 8881., 7343., 1538., 450., 
  514., 0.02, 0.02, 0., 12., "", 4.2677809*^7, "", "", "", "", "", "", "", 
  "", "", "", "", "", "", ""}, {"OWID_OCE", "", "Oceania", "2021-02-18", 
  32304., 10., 13.571, 947., 0., 0.286, 756.927, 0.234, 0.318, 22.19, 0., 
  0.007, "", "", "", "", "", "", "", "", "", "", "", "", "", "", "", "", "", 
  "", 8881., 7343., 1538., 0., 514., 0.02, 0.02, 0., 12., "", 4.2677809*^7, 
  "", "", "", "", "", "", "", "", "", "", "", "", "", ""}, 
 {"OWID_OCE", "", "Oceania", "2021-02-19", 32308., 4., 13.143, 947., 0., 
  0.286, 757.021, 0.094, 0.308, 22.19, 0., 0.007, "", "", "", "", "", "", "", 
  "", "", "", "", "", "", "", "", "", "", "", 8910., 7372., 1538., 29., 518., 
  0.02, 0.02, 0., 12., "", 4.2677809*^7, "", "", "", "", "", "", "", "", "", 
  "", "", "", "", ""}, {"OWID_OCE", "", "Oceania", "2021-02-20", 32329., 21., 
  15., 947., 0., 0.286, 757.513, 0.492, 0.351, 22.19, 0., 0.007, "", "", "", 
  "", "", "", "", "", "", "", "", "", "", "", "", "", "", "", 8975., 7437., 
  1538., 65., 527., 0.02, 0.02, 0., 12., "", 4.2677809*^7, "", "", "", "", 
  "", "", "", "", "", "", "", "", "", ""}, {"OWID_OCE", "", "Oceania", 
  "2021-02-21", 32340., 11., 15.429, 947., 0., 0.286, 757.771, 0.258, 0.362, 
  22.19, 0., 0.007, "", "", "", "", "", "", "", "", "", "", "", "", "", "", 
  "", "", "", "", 9043., 7505., 1538., 68., 537., 0.02, 0.02, 0., 13., "", 
  4.2677809*^7, "", "", "", "", "", "", "", "", "", "", "", "", "", ""}, 
 {"OWID_OCE", "", "Oceania", "2021-02-22", 32439., 99., 28.571, 947., 0., 
  0.143, 760.091, 2.32, 0.669, 22.19, 0., 0.003, "", "", "", "", "", "", "", 
  "", "", "", "", "", "", "", "", "", "", "", 9511., 7973., 1538., 468., 
  604., 0.02, 0.02, 0., 14., "", 4.2677809*^7, "", "", "", "", "", "", "", 
  "", "", "", "", "", "", ""}, {"OWID_OCE", "", "Oceania", "2021-02-23", 
  32498., 59., 29.857, 947., 0., 0., 761.473, 1.382, 0.7, 22.19, 0., 0., "", 
  "", "", "", "", "", "", "", "", "", "", "", "", "", "", "", "", "", 16350., 
  13210., 3140., 6839., 1131., 0.04, 0.03, 0.01, 27., "", 4.2677809*^7, "", 
  "", "", "", "", "", "", "", "", "", "", "", "", ""}, 
 {"OWID_OCE", "", "Oceania", "2021-02-24", 32538., 40., 34.857, 948., 1., 
  0.143, 762.41, 0.937, 0.817, 22.213, 0.023, 0.003, "", "", "", "", "", "", 
  "", "", "", "", "", "", "", "", "", "", "", "", 21194., 18054., 3140., 
  4844., 1759., 0.05, 0.04, 0.01, 41., "", 4.2677809*^7, "", "", "", "", "", 
  "", "", "", "", "", "", "", "", ""}, {"OWID_OCE", "", "Oceania", 
  "2021-02-25", 32640., 102., 48., 949., 1., 0.286, 764.8, 2.39, 1.125, 
  22.236, 0.023, 0.007, "", "", "", "", "", "", "", "", "", "", "", "", "", 
  "", "", "", "", "", 32885., 29745., 3140., 11691., 3429., 0.08, 0.07, 0.01, 
  80., "", 4.2677809*^7, "", "", "", "", "", "", "", "", "", "", "", "", "", 
  ""}, {"OWID_OCE", "", "Oceania", "2021-02-26", 32651., 11., 49., 949., 0., 
  0.286, 765.058, 0.258, 1.148, 22.236, 0., 0.007, "", "", "", "", "", "", 
  "", "", "", "", "", "", "", "", "", "", "", "", 41995., 38855., 3140., 
  9110., 4726., 0.1, 0.09, 0.01, 111., "", 4.2677809*^7, "", "", "", "", "", 
  "", "", "", "", "", "", "", "", ""}, {"OWID_OCE", "", "Oceania", 
  "2021-02-27", 32707., 56., 54., 949., 0., 0.286, 766.37, 1.312, 1.265, 
  22.236, 0., 0.007, "", "", "", "", "", "", "", "", "", "", "", "", "", "", 
  "", "", "", "", 48337., 45197., 3140., 6342., 5623., 0.11, 0.11, 0.01, 
  132., "", 4.2677809*^7, "", "", "", "", "", "", "", "", "", "", "", "", "", 
  ""}, {"OWID_OCE", "", "Oceania", "2021-02-28", 32717., 10., 53.857, 949., 
  0., 0.286, 766.604, 0.234, 1.262, 22.236, 0., 0.007, "", "", "", "", "", 
  "", "", "", "", "", "", "", "", "", "", "", "", "", 51115., 47975., 3140., 
  2778., 6010., 0.12, 0.11, 0.01, 141., "", 4.2677809*^7, "", "", "", "", "", 
  "", "", "", "", "", "", "", "", ""}, {"OWID_OCE", "", "Oceania", 
  "2021-03-01", 32819., 102., 54.286, 951., 2., 0.571, 768.994, 2.39, 1.272, 
  22.283, 0.047, 0.013, "", "", "", "", "", "", "", "", "", "", "", "", "", 
  "", "", "", "", "", 55980., 51859., 4121., 4865., 6638., 0.13, 0.12, 0.01, 
  156., "", 4.2677809*^7, "", "", "", "", "", "", "", "", "", "", "", "", "", 
  ""}, {"OWID_OCE", "", "Oceania", "2021-03-02", 32831., 12., 47.571, 951., 
  0., 0.571, 769.276, 0.281, 1.115, 22.283, 0., 0.013, "", "", "", "", "", 
  "", "", "", "", "", "", "", "", "", "", "", "", "", 66082., 61733., 4349., 
  10102., 7105., 0.15, 0.14, 0.01, 166., "", 4.2677809*^7, "", "", "", "", 
  "", "", "", "", "", "", "", "", "", ""}, {"OWID_OCE", "", "Oceania", 
  "2021-03-03", 32851., 20., 44.714, 951., 0., 0.429, 769.744, 0.469, 1.048, 
  22.283, 0., 0.01, "", "", "", "", "", "", "", "", "", "", "", "", "", "", 
  "", "", "", "", 76998., 72649., 4349., 10916., 7972., 0.18, 0.17, 0.01, 
  187., "", 4.2677809*^7, "", "", "", "", "", "", "", "", "", "", "", "", "", 
  ""}, {"OWID_OCE", "", "Oceania", "2021-03-04", 32865., 14., 32.143, 951., 
  0., 0.286, 770.072, 0.328, 0.753, 22.283, 0., 0.007, "", "", "", "", "", 
  "", "", "", "", "", "", "", "", "", "", "", "", "", 88798., 84449., 4349., 
  11800., 7988., 0.21, 0.2, 0.01, 187., "", 4.2677809*^7, "", "", "", "", "", 
  "", "", "", "", "", "", "", "", ""}, {"OWID_OCE", "", "Oceania", 
  "2021-03-05", 33009., 144., 51.143, 953., 2., 0.571, 773.446, 3.374, 1.198, 
  22.33, 0.047, 0.013, "", "", "", "", "", "", "", "", "", "", "", "", "", 
  "", "", "", "", "", 100935., 96586., 4349., 12137., 8420., 0.24, 0.23, 
  0.01, 197., "", 4.2677809*^7, "", "", "", "", "", "", "", "", "", "", "", 
  "", "", ""}, {"OWID_OCE", "", "Oceania", "2021-03-06", 33015., 6., 44., 
  953., 0., 0.571, 773.587, 0.141, 1.031, 22.33, 0., 0.013, "", "", "", "", 
  "", "", "", "", "", "", "", "", "", "", "", "", "", "", 106611., 102261., 
  4350., 5676., 8325., 0.25, 0.24, 0.01, 195., "", 4.2677809*^7, "", "", "", 
  "", "", "", "", "", "", "", "", "", "", ""}, 
 {"OWID_OCE", "", "Oceania", "2021-03-07", 33124., 109., 58.143, 953., 0., 
  0.571, 776.141, 2.554, 1.362, 22.33, 0., 0.013, "", "", "", "", "", "", "", 
  "", "", "", "", "", "", "", "", "", "", "", 111529., 107179., 4350., 4918., 
  8631., 0.26, 0.25, 0.01, 202., "", 4.2677809*^7, "", "", "", "", "", "", 
  "", "", "", "", "", "", "", ""}, {"OWID_OCE", "", "Oceania", "2021-03-08", 
  33235., 111., 59.429, 953., 0., 0.286, 778.742, 2.601, 1.392, 22.33, 0., 
  0.007, "", "", "", "", "", "", "", "", "", "", "", "", "", "", "", "", "", 
  "", 117625., 113275., 4350., 6096., 8806., 0.28, 0.27, 0.01, 206., "", 
  4.2677809*^7, "", "", "", "", "", "", "", "", "", "", "", "", "", ""}, 
 {"OWID_OCE", "", "Oceania", "2021-03-09", 33320., 85., 69.857, 953., 0., 
  0.286, 780.734, 1.992, 1.637, 22.33, 0., 0.007, "", "", "", "", "", "", "", 
  "", "", "", "", "", "", "", "", "", "", "", 135217., 128395., 6822., 
  17592., 9876., 0.32, 0.3, 0.02, 231., "", 4.2677809*^7, "", "", "", "", "", 
  "", "", "", "", "", "", "", "", ""}, {"OWID_OCE", "", "Oceania", 
  "2021-03-10", 33342., 22., 70.143, 953., 0., 0.286, 781.249, 0.515, 1.644, 
  22.33, 0., 0.007, "", "", "", "", "", "", "", "", "", "", "", "", "", "", 
  "", "", "", "", 147824., 141002., 6822., 12607., 10118., 0.35, 0.33, 0.02, 
  237., "", 4.2677809*^7, "", "", "", "", "", "", "", "", "", "", "", "", "", 
  ""}, {"OWID_OCE", "", "Oceania", "2021-03-11", 33433., 91., 81.143, 958., 
  5., 1., 783.381, 2.132, 1.901, 22.447, 0.117, 0.023, "", "", "", "", "", 
  "", "", "", "", "", "", "", "", "", "", "", "", "", 167960., 161138., 
  6822., 20136., 11309., 0.39, 0.38, 0.02, 265., "", 4.2677809*^7, "", "", 
  "", "", "", "", "", "", "", "", "", "", "", ""}, 
 {"OWID_OCE", "", "Oceania", "2021-03-12", 33448., 15., 62.714, 958., 0., 
  0.714, 783.733, 0.351, 1.469, 22.447, 0., 0.017, "", "", "", "", "", "", 
  "", "", "", "", "", "", "", "", "", "", "", "", 179109., 172285., 6824., 
  11149., 11168., 0.42, 0.4, 0.02, 262., "", 4.2677809*^7, "", "", "", "", 
  "", "", "", "", "", "", "", "", "", ""}, {"OWID_OCE", "", "Oceania", 
  "2021-03-13", 33454., 6., 62.714, 958., 0., 0.714, 783.873, 0.141, 1.469, 
  22.447, 0., 0.017, "", "", "", "", "", "", "", "", "", "", "", "", "", "", 
  "", "", "", "", 204055., 197227., 6828., 24946., 13921., 0.48, 0.46, 0.02, 
  326., "", 4.2677809*^7, "", "", "", "", "", "", "", "", "", "", "", "", "", 
  ""}, {"OWID_OCE", "", "Oceania", "2021-03-14", 33828., 374., 100.571, 958., 
  0., 0.714, 792.637, 8.763, 2.357, 22.447, 0., 0.017, "", "", "", "", "", 
  "", "", "", "", "", "", "", "", "", "", "", "", "", 207902., 201062., 
  6840., 3847., 13768., 0.49, 0.47, 0.02, 323., "", 4.2677809*^7, "", "", "", 
  "", "", "", "", "", "", "", "", "", "", ""}, 
 {"OWID_OCE", "", "Oceania", "2021-03-15", 33933., 105., 99.714, 963., 5., 
  1.429, 795.097, 2.46, 2.336, 22.564, 0.117, 0.033, "", "", "", "", "", "", 
  "", "", "", "", "", "", "", "", "", "", "", "", 212013., 202678., 7105., 
  4111., 13484., 0.5, 0.47, 0.02, 316., "", 4.2677809*^7, "", "", "", "", "", 
  "", "", "", "", "", "", "", "", ""}, {"OWID_OCE", "", "Oceania", 
  "2021-03-16", 34034., 101., 102., 963., 0., 1.429, 797.464, 2.367, 2.39, 
  22.564, 0., 0.033, "", "", "", "", "", "", "", "", "", "", "", "", "", "", 
  "", "", "", "", 244412., 214737., 9789., 32399., 15599., 0.57, 0.5, 0.02, 
  366., "", 4.2677809*^7, "", "", "", "", "", "", "", "", "", "", "", "", "", 
  ""}, {"OWID_OCE", "", "Oceania", "2021-03-17", 34046., 12., 100.571, 963., 
  0., 1.429, 797.745, 0.281, 2.357, 22.564, 0., 0.033, "", "", "", "", "", 
  "", "", "", "", "", "", "", "", "", "", "", "", "", 267541., 216382., 
  10153., 23129., 17102., 0.63, 0.51, 0.02, 401., "", 4.2677809*^7, "", "", 
  "", "", "", "", "", "", "", "", "", "", "", ""}, 
 {"OWID_OCE", "", "Oceania", "2021-03-18", 34202., 156., 109.857, 968., 5., 
  1.429, 801.4, 3.655, 2.574, 22.682, 0.117, 0.033, "", "", "", "", "", "", 
  "", "", "", "", "", "", "", "", "", "", "", "", 292105., 217976., 10623., 
  24564., 17735., 0.68, 0.51, 0.02, 416., "", 4.2677809*^7, "", "", "", "", 
  "", "", "", "", "", "", "", "", "", ""}, {"OWID_OCE", "", "Oceania", 
  "2021-03-19", 34390., 188., 134.571, 973., 5., 2.143, 805.805, 4.405, 
  3.153, 22.799, 0.117, 0.05, "", "", "", "", "", "", "", "", "", "", "", "", 
  "", "", "", "", "", "", 309264., 219667., 11394., 17159., 18594., 0.72, 
  0.51, 0.03, 436., "", 4.2677809*^7, "", "", "", "", "", "", "", "", "", "", 
  "", "", "", ""}, {"OWID_OCE", "", "Oceania", "2021-03-20", 34830., 440., 
  196.571, 973., 0., 2.143, 816.115, 10.31, 4.606, 22.799, 0., 0.05, "", "", 
  "", "", "", "", "", "", "", "", "", "", "", "", "", "", "", "", 323614., 
  220225., 12109., 14350., 17080., 0.76, 0.52, 0.03, 400., "", 4.2677809*^7, 
  "", "", "", "", "", "", "", "", "", "", "", "", "", ""}, 
 {"OWID_OCE", "", "Oceania", "2021-03-21", 34849., 19., 145.857, 973., 0., 
  2.143, 816.56, 0.445, 3.418, 22.799, 0., 0.05, "", "", "", "", "", "", "", 
  "", "", "", "", "", "", "", "", "", "", "", 328388., 221167., 12753., 
  4774., 17212., 0.77, 0.52, 0.03, 403., "", 4.2677809*^7, "", "", "", "", 
  "", "", "", "", "", "", "", "", "", ""}, {"OWID_OCE", "", "Oceania", 
  "2021-03-22", 35128., 279., 170.714, 973., 0., 1.429, 823.098, 6.537, 4., 
  22.799, 0., 0.033, "", "", "", "", "", "", "", "", "", "", "", "", "", "", 
  "", "", "", "", 355803., 222215., 13955., 27415., 20541., 0.83, 0.52, 0.03, 
  481., "", 4.2677809*^7, "", "", "", "", "", "", "", "", "", "", "", "", "", 
  ""}, {"OWID_OCE", "", "Oceania", "2021-03-23", 35545., 417., 215.857, 974., 
  1., 1.571, 832.868, 9.771, 5.058, 22.822, 0.023, 0.037, "", "", "", "", "", 
  "", "", "", "", "", "", "", "", "", "", "", "", "", 397043., 234724., 
  17345., 41240., 21804., 0.93, 0.55, 0.04, 511., "", 4.2677809*^7, "", "", 
  "", "", "", "", "", "", "", "", "", "", "", ""}, 
 {"OWID_OCE", "", "Oceania", "2021-03-24", 35911., 366., 266.429, 976., 2., 
  1.857, 841.444, 8.576, 6.243, 22.869, 0.047, 0.044, "", "", "", "", "", "", 
  "", "", "", "", "", "", "", "", "", "", "", "", 448327., 236695., 18929., 
  51284., 25827., 1.05, 0.55, 0.04, 605., "", 4.2677809*^7, "", "", "", "", 
  "", "", "", "", "", "", "", "", "", ""}, {"OWID_OCE", "", "Oceania", 
  "2021-03-25", 35923., 12., 245.857, 976., 0., 1.143, 841.725, 0.281, 5.761, 
  22.869, 0., 0.027, "", "", "", "", "", "", "", "", "", "", "", "", "", "", 
  "", "", "", "", 504840., 238521., 20460., 56513., 30391., 1.18, 0.56, 0.05, 
  712., "", 4.2677809*^7, "", "", "", "", "", "", "", "", "", "", "", "", "", 
  ""}, {"OWID_OCE", "", "Oceania", "2021-03-26", 36489., 566., 299.857, 976., 
  0., 0.429, 854.988, 13.262, 7.026, 22.869, 0., 0.01, "", "", "", "", "", 
  "", "", "", "", "", "", "", "", "", "", "", "", "", 561245., 241891., 
  21750., 56405., 35997., 1.32, 0.57, 0.05, 843., "", 4.2677809*^7, "", "", 
  "", "", "", "", "", "", "", "", "", "", "", ""}, 
 {"OWID_OCE", "", "Oceania", "2021-03-27", 36497., 8., 238.143, 976., 0., 
  0.429, 855.175, 0.187, 5.58, 22.869, 0., 0.01, "", "", "", "", "", "", "", 
  "", "", "", "", "", "", "", "", "", "", "", 609580., 243045., 22621., 
  48335., 40852., 1.43, 0.57, 0.05, 957., "", 4.2677809*^7, "", "", "", "", 
  "", "", "", "", "", "", "", "", "", ""}, {"OWID_OCE", "", "Oceania", 
  "2021-03-28", 37049., 552., 314.286, 982., 6., 1.286, 868.109, 12.934, 
  7.364, 23.01, 0.141, 0.03, "", "", "", "", "", "", "", "", "", "", "", "", 
  "", "", "", "", "", "", 615807., 243730., 23108., 6227., 41060., 1.44, 
  0.57, 0.05, 962., "", 4.2677809*^7, "", "", "", "", "", "", "", "", "", "", 
  "", "", "", ""}, {"OWID_OCE", "", "Oceania", "2021-03-29", 37236., 187., 
  301.143, 986., 4., 1.857, 872.491, 4.382, 7.056, 23.103, 0.094, 0.044, "", 
  "", "", "", "", "", "", "", "", "", "", "", "", "", "", "", "", "", 
  650979., 247539., 24230., 35172., 42168., 1.53, 0.58, 0.06, 988., "", 
  4.2677809*^7, "", "", "", "", "", "", "", "", "", "", "", "", "", ""}, 
 {"OWID_OCE", "", "Oceania", "2021-03-30", 37517., 281., 281.714, 993., 7., 
  2.714, 879.075, 6.584, 6.601, 23.267, 0.164, 0.064, "", "", "", "", "", "", 
  "", "", "", "", "", "", "", "", "", "", "", "", 726625., 262326., 29327., 
  75646., 47083., 1.7, 0.61, 0.07, 1103., "", 4.2677809*^7, "", "", "", "", 
  "", "", "", "", "", "", "", "", "", ""}, {"OWID_OCE", "", "Oceania", 
  "2021-03-31", 37911., 394., 285.714, 997., 4., 3., 888.307, 9.232, 6.695, 
  23.361, 0.094, 0.07, "", "", "", "", "", "", "", "", "", "", "", "", "", 
  "", "", "", "", "", 806223., 267770., 30655., 79598., 51128., 1.89, 0.63, 
  0.07, 1198., "", 4.2677809*^7, "", "", "", "", "", "", "", "", "", "", "", 
  "", "", ""}, {"OWID_OCE", "", "Oceania", "2021-04-01", 38043., 132., 
  302.857, 997., 0., 3., 891.4, 3.093, 7.096, 23.361, 0., 0.07, "", "", "", 
  "", "", "", "", "", "", "", "", "", "", "", "", "", "", "", 886647., 
  272970., 31900., 80424., 54544., 2.08, 0.64, 0.07, 1278., "", 4.2677809*^7, 
  "", "", "", "", "", "", "", "", "", "", "", "", "", ""}, 
 {"OWID_OCE", "", "Oceania", "2021-04-02", 38414., 371., 275., 997., 0., 3., 
  900.093, 8.693, 6.444, 23.361, 0., 0.07, "", "", "", "", "", "", "", "", 
  "", "", "", "", "", "", "", "", "", "", 967949., 274694., 32195., 81302., 
  58101., 2.27, 0.64, 0.08, 1361., "", 4.2677809*^7, "", "", "", "", "", "", 
  "", "", "", "", "", "", "", ""}, {"OWID_OCE", "", "Oceania", "2021-04-03", 
  38565., 151., 295.429, 997., 0., 3., 903.631, 3.538, 6.922, 23.361, 0., 
  0.07, "", "", "", "", "", "", "", "", "", "", "", "", "", "", "", "", "", 
  "", 974501., 276106., 32530., 6552., 52132., 2.28, 0.65, 0.08, 1222., "", 
  4.2677809*^7, "", "", "", "", "", "", "", "", "", "", "", "", "", ""}, 
 {"OWID_OCE", "", "Oceania", "2021-04-04", 38999., 434., 278.571, 998., 1., 
  2.286, 913.8, 10.169, 6.527, 23.385, 0.023, 0.054, "", "", "", "", "", "", 
  "", "", "", "", "", "", "", "", "", "", "", "", 990221., 276864., 32726., 
  15720., 53488., 2.32, 0.65, 0.08, 1253., "", 4.2677809*^7, "", "", "", "", 
  "", "", "", "", "", "", "", "", "", ""}, {"OWID_OCE", "", "Oceania", 
  "2021-04-05", 39392., 393., 308., 1004., 6., 2.571, 923.009, 9.209, 7.217, 
  23.525, 0.141, 0.06, "", "", "", "", "", "", "", "", "", "", "", "", "", 
  "", "", "", "", "", 992562., 277787., 33017., 2341., 48798., 2.33, 0.65, 
  0.08, 1143., "", 4.2677809*^7, "", "", "", "", "", "", "", "", "", "", "", 
  "", "", ""}, {"OWID_OCE", "", "Oceania", "2021-04-06", 39413., 21., 
  270.857, 1004., 0., 1.571, 923.501, 0.492, 6.347, 23.525, 0., 0.037, "", 
  "", "", "", "", "", "", "", "", "", "", "", "", "", "", "", "", "", 
  1.008193*^6, 281307., 34454., 15631., 40224., 2.36, 0.66, 0.08, 943., "", 
  4.2677809*^7, "", "", "", "", "", "", "", "", "", "", "", "", "", ""}, 
 {"OWID_OCE", "", "Oceania", "2021-04-07", 39671., 258., 251.429, 1005., 1., 
  1.143, 929.546, 6.045, 5.891, 23.549, 0.023, 0.027, "", "", "", "", "", "", 
  "", "", "", "", "", "", "", "", "", "", "", "", 1.094662*^6, 293529., 
  43350., 86469., 41206., 2.56, 0.69, 0.1, 966., "", 4.2677809*^7, "", "", 
  "", "", "", "", "", "", "", "", "", "", "", ""}, 
 {"OWID_OCE", "", "Oceania", "2021-04-08", 39887., 216., 263.429, 1005., 0., 
  1.143, 934.607, 5.061, 6.172, 23.549, 0., 0.027, "", "", "", "", "", "", 
  "", "", "", "", "", "", "", "", "", "", "", "", 1.178702*^6, 299993., 
  45115., 84040., 41722., 2.76, 0.7, 0.11, 978., "", 4.2677809*^7, "", "", 
  "", "", "", "", "", "", "", "", "", "", "", ""}, 
 {"OWID_OCE", "", "Oceania", "2021-04-09", 39904., 17., 212.857, 1005., 0., 
  1.143, 935.006, 0.398, 4.988, 23.549, 0., 0.027, "", "", "", "", "", "", 
  "", "", "", "", "", "", "", "", "", "", "", "", 1.267583*^6, 305580., 
  47043., 88881., 42805., 2.97, 0.72, 0.11, 1003., "", 4.2677809*^7, "", "", 
  "", "", "", "", "", "", "", "", "", "", "", ""}, 
 {"OWID_OCE", "", "Oceania", "2021-04-10", 40419., 515., 264.857, 1005., 0., 
  1.143, 947.073, 12.067, 6.206, 23.549, 0., 0.027, "", "", "", "", "", "", 
  "", "", "", "", "", "", "", "", "", "", "", "", 1.332894*^6, 308845., 
  47734., 65311., 51199., 3.12, 0.72, 0.11, 1200., "", 4.2677809*^7, "", "", 
  "", "", "", "", "", "", "", "", "", "", "", ""}, 
 {"OWID_OCE", "", "Oceania", "2021-04-11", 40542., 123., 220.429, 1005., 0., 
  1., 949.955, 2.882, 5.165, 23.549, 0., 0.023, "", "", "", "", "", "", "", 
  "", "", "", "", "", "", "", "", "", "", "", 1.364155*^6, 311323., 48815., 
  31261., 53419., 3.2, 0.73, 0.11, 1252., "", 4.2677809*^7, "", "", "", "", 
  "", "", "", "", "", "", "", "", "", ""}, {"OWID_OCE", "", "Oceania", 
  "2021-04-12", 40716., 174., 189.143, 1007., 2., 0.429, 954.032, 4.077, 
  4.432, 23.595, 0.047, 0.01, "", "", "", "", "", "", "", "", "", "", "", "", 
  "", "", "", "", "", "", 1.383648*^6, 317360., 50537., 19493., 55869., 3.24, 
  0.74, 0.12, 1309., "", 4.2677809*^7, "", "", "", "", "", "", "", "", "", 
  "", "", "", "", ""}, {"OWID_OCE", "", "Oceania", "2021-04-13", 40958., 
  242., 220.714, 1007., 0., 0.429, 959.703, 5.67, 5.172, 23.595, 0., 0.01, 
  "", "", "", "", "", "", "", "", "", "", "", "", "", "", "", "", "", "", 
  1.474083*^6, 339772., 62181., 90435., 66556., 3.45, 0.8, 0.15, 1559., "", 
  4.2677809*^7, "", "", "", "", "", "", "", "", "", "", "", "", "", ""}, 
 {"OWID_OCE", "", "Oceania", "2021-04-14", 41142., 184., 210.143, 1009., 2., 
  0.571, 964.014, 4.311, 4.924, 23.642, 0.047, 0.013, "", "", "", "", "", "", 
  "", "", "", "", "", "", "", "", "", "", "", "", 1.543217*^6, 346394., 
  63702., 69134., 64079., 3.62, 0.81, 0.15, 1501., "", 4.2677809*^7, "", "", 
  "", "", "", "", "", "", "", "", "", "", "", ""}, 
 {"OWID_OCE", "", "Oceania", "2021-04-15", 41361., 219., 210.571, 1020., 11., 
  2.143, 969.145, 5.131, 4.934, 23.9, 0.258, 0.05, "", "", "", "", "", "", 
  "", "", "", "", "", "", "", "", "", "", "", "", 1.637364*^6, 374707., 
  65543., 94147., 65523., 3.84, 0.88, 0.15, 1535., "", 4.2677809*^7, "", "", 
  "", "", "", "", "", "", "", "", "", "", "", ""}, 
 {"OWID_OCE", "", "Oceania", "2021-04-16", 41532., 171., 232.571, 1020., 0., 
  2.143, 973.152, 4.007, 5.449, 23.9, 0., 0.05, "", "", "", "", "", "", "", 
  "", "", "", "", "", "", "", "", "", "", "", 1.736069*^6, 409882., 68161., 
  98705., 66927., 4.07, 0.96, 0.16, 1568., "", 4.2677809*^7, "", "", "", "", 
  "", "", "", "", "", "", "", "", "", ""}, {"OWID_OCE", "", "Oceania", 
  "2021-04-17", 41560., 28., 163., 1020., 0., 2.143, 973.808, 0.656, 3.819, 
  23.9, 0., 0.05, "", "", "", "", "", "", "", "", "", "", "", "", "", "", "", 
  "", "", "", 1.795089*^6, 413795., 69287., 59020., 66028., 4.21, 0.97, 0.16, 
  1547., "", 4.2677809*^7, "", "", "", "", "", "", "", "", "", "", "", "", 
  "", ""}, {"OWID_OCE", "", "Oceania", "2021-04-18", 41970., 410., 204., 
  1027., 7., 3.143, 983.415, 9.607, 4.78, 24.064, 0.164, 0.074, "", "", "", 
  "", "", "", "", "", "", "", "", "", "", "", "", "", "", "", 1.819507*^6, 
  415272., 69874., 24418., 65050., 4.26, 0.97, 0.16, 1524., "", 4.2677809*^7, 
  "", "", "", "", "", "", "", "", "", "", "", "", "", ""}, 
 {"OWID_OCE", "", "Oceania", "2021-04-19", 42208., 238., 213.143, 1029., 2., 
  3.143, 988.992, 5.577, 4.994, 24.111, 0.047, 0.074, "", "", "", "", "", "", 
  "", "", "", "", "", "", "", "", "", "", "", "", 1.916282*^6, 420366., 
  71911., 96775., 76091., 4.49, 0.98, 0.17, 1783., "", 4.2677809*^7, "", "", 
  "", "", "", "", "", "", "", "", "", "", "", ""}, 
 {"OWID_OCE", "", "Oceania", "2021-04-20", 42235., 27., 182.429, 1029., 0., 
  3.143, 989.624, 0.633, 4.275, 24.111, 0., 0.074, "", "", "", "", "", "", 
  "", "", "", "", "", "", "", "", "", "", "", "", 2.012543*^6, 440128., 
  81680., 96261., 76923., 4.72, 1.03, 0.19, 1802., "", 4.2677809*^7, "", "", 
  "", "", "", "", "", "", "", "", "", "", "", ""}, 
 {"OWID_OCE", "", "Oceania", "2021-04-21", 42256., 21., 159.143, 1030., 1., 
  3., 990.116, 0.492, 3.729, 24.134, 0.023, 0.07, "", "", "", "", "", "", "", 
  "", "", "", "", "", "", "", "", "", "", "", 2.087538*^6, 446878., 85104., 
  74995., 77760., 4.89, 1.05, 0.2, 1822., "", 4.2677809*^7, "", "", "", "", 
  "", "", "", "", "", "", "", "", "", ""}, {"OWID_OCE", "", "Oceania", 
  "2021-04-22", 42694., 438., 190.429, 1038., 8., 2.571, 1000.379, 10.263, 
  4.462, 24.322, 0.187, 0.06, "", "", "", "", "", "", "", "", "", "", "", "", 
  "", "", "", "", "", "", 2.165155*^6, 453394., 88974., 77617., 75399., 5.07, 
  1.06, 0.21, 1767., "", 4.2677809*^7, "", "", "", "", "", "", "", "", "", 
  "", "", "", "", ""}, {"OWID_OCE", "", "Oceania", "2021-04-23", 42709., 15., 
  168.143, 1038., 0., 2.571, 1000.731, 0.351, 3.94, 24.322, 0., 0.06, "", "", 
  "", "", "", "", "", "", "", "", "", "", "", "", "", "", "", "", 
  2.247114*^6, 461545., 92519., 81959., 73006., 5.27, 1.08, 0.22, 1711., "", 
  4.2677809*^7, "", "", "", "", "", "", "", "", "", "", "", "", "", ""}, 
 {"OWID_OCE", "", "Oceania", "2021-04-24", 42985., 276., 203.571, 1041., 3., 
  3., 1007.198, 6.467, 4.77, 24.392, 0.07, 0.07, "", "", "", "", "", "", "", 
  "", "", "", "", "", "", "", "", "", "", "", 2.310169*^6, 464778., 93895., 
  63055., 73583., 5.41, 1.09, 0.22, 1724., "", 4.2677809*^7, "", "", "", "", 
  "", "", "", "", "", "", "", "", "", ""}, {"OWID_OCE", "", "Oceania", 
  "2021-04-25", 43074., 89., 157.714, 1041., 0., 2., 1009.283, 2.085, 3.695, 
  24.392, 0., 0.047, "", "", "", "", "", "", "", "", "", "", "", "", "", "", 
  "", "", "", "", 2.332579*^6, 466251., 94802., 22410., 73296., 5.47, 1.09, 
  0.22, 1717., "", 4.2677809*^7, "", "", "", "", "", "", "", "", "", "", "", 
  "", "", ""}, {"OWID_OCE", "", "Oceania", "2021-04-26", 43296., 222., 
  155.429, 1044., 3., 2.143, 1014.485, 5.202, 3.642, 24.462, 0.07, 0.05, "", 
  "", "", "", "", "", "", "", "", "", "", "", "", "", "", "", "", "", 
  2.338235*^6, 467638., 95663., 5656., 60279., 5.48, 1.1, 0.22, 1412., "", 
  4.2677809*^7, "", "", "", "", "", "", "", "", "", "", "", "", "", ""}, 
 {"OWID_OCE", "", "Oceania", "2021-04-27", 43335., 39., 157.143, 1044., 0., 
  2.143, 1015.399, 0.914, 3.682, 24.462, 0., 0.05, "", "", "", "", "", "", 
  "", "", "", "", "", "", "", "", "", "", "", "", 2.411174*^6, 490986., 
  113402., 72939., 56947., 5.65, 1.15, 0.27, 1334., "", 4.2677809*^7, "", "", 
  "", "", "", "", "", "", "", "", "", "", "", ""}, 
 {"OWID_OCE", "", "Oceania", "2021-04-28", 43444., 109., 169.714, 1046., 2., 
  2.286, 1017.953, 2.554, 3.977, 24.509, 0.047, 0.054, "", "", "", "", "", 
  "", "", "", "", "", "", "", "", "", "", "", "", "", 2.482343*^6, 498290., 
  117060., 71169., 56401., 5.82, 1.17, 0.27, 1322., "", 4.2677809*^7, "", "", 
  "", "", "", "", "", "", "", "", "", "", "", ""}, 
 {"OWID_OCE", "", "Oceania", "2021-04-29", 43556., 112., 123.143, 1046., 0., 
  1.143, 1020.577, 2.624, 2.885, 24.509, 0., 0.027, "", "", "", "", "", "", 
  "", "", "", "", "", "", "", "", "", "", "", "", 2.577553*^6, 505805., 
  122014., 95210., 58914., 6.04, 1.19, 0.29, 1380., "", 4.2677809*^7, "", "", 
  "", "", "", "", "", "", "", "", "", "", "", ""}, 
 {"OWID_OCE", "", "Oceania", "2021-04-30", 43570., 14., 123., 1046., 0., 
  1.143, 1020.905, 0.328, 2.882, 24.509, 0., 0.027, "", "", "", "", "", "", 
  "", "", "", "", "", "", "", "", "", "", "", "", 2.658191*^6, 514172., 
  127026., 80638., 58725., 6.23, 1.2, 0.3, 1376., "", 4.2677809*^7, "", "", 
  "", "", "", "", "", "", "", "", "", "", "", ""}, 
 {"OWID_OCE", "", "Oceania", "2021-05-01", 43712., 142., 103.857, 1054., 8., 
  1.857, 1024.233, 3.327, 2.434, 24.697, 0.187, 0.044, "", "", "", "", "", 
  "", "", "", "", "", "", "", "", "", "", "", "", "", 2.718966*^6, 517658., 
  129015., 60775., 58400., 6.37, 1.21, 0.3, 1368., "", 4.2677809*^7, "", "", 
  "", "", "", "", "", "", "", "", "", "", "", ""}, 
 {"OWID_OCE", "", "Oceania", "2021-05-02", 43817., 105., 106.143, 1054., 0., 
  1.857, 1026.693, 2.46, 2.487, 24.697, 0., 0.044, "", "", "", "", "", "", 
  "", "", "", "", "", "", "", "", "", "", "", "", 2.741733*^6, 519277., 
  130933., 22767., 58451., 6.42, 1.22, 0.31, 1370., "", 4.2677809*^7, "", "", 
  "", "", "", "", "", "", "", "", "", "", "", ""}, 
 {"OWID_OCE", "", "Oceania", "2021-05-03", 43888., 71., 84.571, 1054., 0., 
  1.429, 1028.356, 1.664, 1.982, 24.697, 0., 0.033, "", "", "", "", "", "", 
  "", "", "", "", "", "", "", "", "", "", "", "", 2.759007*^6, 525528., 
  135415., 17274., 60110., 6.46, 1.23, 0.32, 1408., "", 4.2677809*^7, "", "", 
  "", "", "", "", "", "", "", "", "", "", "", ""}, 
 {"OWID_OCE", "", "Oceania", "2021-05-04", 43920., 32., 83.571, 1060., 6., 
  2.286, 1029.106, 0.75, 1.958, 24.837, 0.141, 0.054, "", "", "", "", "", "", 
  "", "", "", "", "", "", "", "", "", "", "", "", 2.860535*^6, 558843., 
  147274., 101528., 64194., 6.7, 1.31, 0.35, 1504., "", 4.2677809*^7, "", "", 
  "", "", "", "", "", "", "", "", "", "", "", ""}, 
 {"OWID_OCE", "", "Oceania", "2021-05-05", 43947., 27., 71.857, 1060., 0., 
  2., 1029.739, 0.633, 1.684, 24.837, 0., 0.047, "", "", "", "", "", "", "", 
  "", "", "", "", "", "", "", "", "", "", "", 2.954617*^6, 568031., 152823., 
  94082., 67468., 6.92, 1.33, 0.36, 1581., "", 4.2677809*^7, "", "", "", "", 
  "", "", "", "", "", "", "", "", "", ""}, {"OWID_OCE", "", "Oceania", 
  "2021-05-06", 44318., 371., 108.857, 1061., 1., 2.143, 1038.432, 8.693, 
  2.551, 24.861, 0.023, 0.05, "", "", "", "", "", "", "", "", "", "", "", "", 
  "", "", "", "", "", "", 3.046862*^6, 577234., 158650., 92245., 67044., 
  7.14, 1.35, 0.37, 1571., "", 4.2677809*^7, "", "", "", "", "", "", "", "", 
  "", "", "", "", "", ""}, {"OWID_OCE", "", "Oceania", "2021-05-07", 44331., 
  13., 108.714, 1061., 0., 2.143, 1038.737, 0.305, 2.547, 24.861, 0., 0.05, 
  "", "", "", "", "", "", "", "", "", "", "", "", "", "", "", "", "", "", 
  3.144712*^6, 587356., 165376., 97850., 69503., 7.37, 1.38, 0.39, 1629., "", 
  4.2677809*^7, "", "", "", "", "", "", "", "", "", "", "", "", "", ""}, 
 {"OWID_OCE", "", "Oceania", "2021-05-08", 44362., 31., 92.857, 1061., 0., 
  1., 1039.463, 0.726, 2.176, 24.861, 0., 0.023, "", "", "", "", "", "", "", 
  "", "", "", "", "", "", "", "", "", "", "", 3.225076*^6, 591714., 168188., 
  80364., 72301., 7.56, 1.39, 0.39, 1694., "", 4.2677809*^7, "", "", "", "", 
  "", "", "", "", "", "", "", "", "", ""}, {"OWID_OCE", "", "Oceania", 
  "2021-05-09", 44376., 14., 79.857, 1061., 0., 1., 1039.791, 0.328, 1.871, 
  24.861, 0., 0.023, "", "", "", "", "", "", "", "", "", "", "", "", "", "", 
  "", "", "", "", 3.255028*^6, 593438., 169803., 29952., 73328., 7.63, 1.39, 
  0.4, 1718., "", 4.2677809*^7, "", "", "", "", "", "", "", "", "", "", "", 
  "", "", ""}, {"OWID_OCE", "", "Oceania", "2021-05-10", 44840., 464., 136., 
  1061., 0., 1., 1050.663, 10.872, 3.187, 24.861, 0., 0.023, "", "", "", "", 
  "", "", "", "", "", "", "", "", "", "", "", "", "", "", 3.275888*^6, 
  600306., 174912., 20860., 73840., 7.68, 1.41, 0.41, 1730., "", 
  4.2677809*^7, "", "", "", "", "", "", "", "", "", "", "", "", "", ""}, 
 {"OWID_OCE", "", "Oceania", "2021-05-11", 45266., 426., 192.286, 1070., 9., 
  1.429, 1060.645, 9.982, 4.506, 25.072, 0.211, 0.033, "", "", "", "", "", 
  "", "", "", "", "", "", "", "", "", "", "", "", "", 3.433692*^6, 669689., 
  190447., 157804., 81880., 8.05, 1.57, 0.45, 1919., "", 4.2677809*^7, "", 
  "", "", "", "", "", "", "", "", "", "", "", "", ""}, 
 {"OWID_OCE", "", "Oceania", "2021-05-12", 45789., 523., 263.143, 1070., 0., 
  1.429, 1072.9, 12.255, 6.166, 25.072, 0., 0.033, "", "", "", "", "", "", 
  "", "", "", "", "", "", "", "", "", "", "", "", 3.525213*^6, 679134., 
  196144., 91521., 81514., 8.26, 1.59, 0.46, 1910., "", 4.2677809*^7, "", "", 
  "", "", "", "", "", "", "", "", "", "", "", ""}, 
 {"OWID_OCE", "", "Oceania", "2021-05-13", 46041., 252., 246.143, 1074., 4., 
  1.857, 1078.804, 5.905, 5.767, 25.165, 0.094, 0.044, "", "", "", "", "", 
  "", "", "", "", "", "", "", "", "", "", "", "", "", 3.623159*^6, 688808., 
  202132., 97946., 82328., 8.49, 1.61, 0.47, 1929., "", 4.2677809*^7, "", "", 
  "", "", "", "", "", "", "", "", "", "", "", ""}, 
 {"OWID_OCE", "", "Oceania", "2021-05-14", 46514., 473., 311.857, 1077., 3., 
  2.286, 1089.887, 11.083, 7.307, 25.236, 0.07, 0.054, "", "", "", "", "", 
  "", "", "", "", "", "", "", "", "", "", "", "", "", 3.73124*^6, 706300., 
  209226., 108081., 83790., 8.74, 1.65, 0.49, 1963., "", 4.2677809*^7, "", 
  "", "", "", "", "", "", "", "", "", "", "", "", ""}, 
 {"OWID_OCE", "", "Oceania", "2021-05-15", 46526., 12., 309.143, 1077., 0., 
  2.286, 1090.168, 0.281, 7.244, 25.236, 0., 0.054, "", "", "", "", "", "", 
  "", "", "", "", "", "", "", "", "", "", "", "", 3.815993*^6, 709711., 
  212036., 84753., 84417., 8.94, 1.66, 0.5, 1978., "", 4.2677809*^7, "", "", 
  "", "", "", "", "", "", "", "", "", "", "", ""}, 
 {"OWID_OCE", "", "Oceania", "2021-05-16", 46540., 14., 309.143, 1077., 0., 
  2.286, 1090.496, 0.328, 7.244, 25.236, 0., 0.054, "", "", "", "", "", "", 
  "", "", "", "", "", "", "", "", "", "", "", "", 3.852584*^6, 712111., 
  213840., 36591., 85365., 9.03, 1.67, 0.5, 2000., "", 4.2677809*^7, "", "", 
  "", "", "", "", "", "", "", "", "", "", "", ""}, 
 {"OWID_OCE", "", "Oceania", "2021-05-17", 46549., 9., 244.143, 1077., 0., 
  2.286, 1090.707, 0.211, 5.721, 25.236, 0., 0.054, "", "", "", "", "", "", 
  "", "", "", "", "", "", "", "", "", "", "", "", 3.874535*^6, 719361., 
  217588., 21951., 85521., 9.08, 1.69, 0.51, 2004., "", 4.2677809*^7, "", "", 
  "", "", "", "", "", "", "", "", "", "", "", ""}, 
 {"OWID_OCE", "", "Oceania", "2021-05-18", 47067., 518., 257.286, 1077., 0., 
  1., 1102.845, 12.137, 6.029, 25.236, 0., 0.023, "", "", "", "", "", "", "", 
  "", "", "", "", "", "", "", "", "", "", "", 4.006906*^6, 754384., 231749., 
  132371., 81888., 9.39, 1.77, 0.54, 1919., "", 4.2677809*^7, "", "", "", "", 
  "", "", "", "", "", "", "", "", "", ""}, {"OWID_OCE", "", "Oceania", 
  "2021-05-19", 47504., 437., 245., 1082., 5., 1.714, 1113.084, 10.24, 5.741, 
  25.353, 0.117, 0.04, "", "", "", "", "", "", "", "", "", "", "", "", "", 
  "", "", "", "", "", 4.117837*^6, 763404., 238130., 110931., 84661., 9.65, 
  1.79, 0.56, 1984., "", 4.2677809*^7, "", "", "", "", "", "", "", "", "", 
  "", "", "", "", ""}, {"OWID_OCE", "", "Oceania", "2021-05-20", 47794., 
  290., 250.429, 1095., 13., 3., 1119.879, 6.795, 5.868, 25.657, 0.305, 0.07, 
  "", "", "", "", "", "", "", "", "", "", "", "", "", "", "", "", "", "", 
  4.226132*^6, 772099., 244856., 108295., 86139., 9.9, 1.81, 0.57, 2018., "", 
  4.2677809*^7, "", "", "", "", "", "", "", "", "", "", "", "", "", ""}, 
 {"OWID_OCE", "", "Oceania", "2021-05-21", 47804., 10., 184.286, 1095., 0., 
  2.571, 1120.114, 0.234, 4.318, 25.657, 0., 0.06, "", "", "", "", "", "", 
  "", "", "", "", "", "", "", "", "", "", "", "", 4.352651*^6, 790191., 
  252137., 126519., 88773., 10.2, 1.85, 0.59, 2080., "", 4.2677809*^7, "", 
  "", "", "", "", "", "", "", "", "", "", "", "", ""}, 
 {"OWID_OCE", "", "Oceania", "2021-05-22", 47843., 39., 188.143, 1095., 0., 
  2.571, 1121.028, 0.914, 4.408, 25.657, 0., 0.06, "", "", "", "", "", "", 
  "", "", "", "", "", "", "", "", "", "", "", "", 4.450215*^6, 794571., 
  255700., 97564., 90603., 10.43, 1.86, 0.6, 2123., "", 4.2677809*^7, "", "", 
  "", "", "", "", "", "", "", "", "", "", "", ""}, 
 {"OWID_OCE", "", "Oceania", "2021-05-23", 47861., 18., 188.714, 1095., 0., 
  2.571, 1121.449, 0.422, 4.422, 25.657, 0., 0.06, "", "", "", "", "", "", 
  "", "", "", "", "", "", "", "", "", "", "", "", 4.491482*^6, 796832., 
  257237., 41267., 91271., 10.52, 1.87, 0.6, 2139., "", 4.2677809*^7, "", "", 
  "", "", "", "", "", "", "", "", "", "", "", ""}, 
 {"OWID_OCE", "", "Oceania", "2021-05-24", 48157., 296., 229.714, 1097., 2., 
  2.857, 1128.385, 6.936, 5.383, 25.704, 0.047, 0.067, "", "", "", "", "", 
  "", "", "", "", "", "", "", "", "", "", "", "", "", 4.517343*^6, 
  3.838194*^6, 679149., 25861., 91830., 10.58, 8.99, 1.59, 2152., "", 
  4.2677809*^7, "", "", "", "", "", "", "", "", "", "", "", "", "", ""}, 
 {"OWID_OCE", "", "Oceania", "2021-05-25", 48230., 73., 166.143, 1097., 0., 
  2.857, 1130.096, 1.71, 3.893, 25.704, 0., 0.067, "", "", "", "", "", "", 
  "", "", "", "", "", "", "", "", "", "", "", "", 4.661666*^6, 3.959953*^6, 
  703062., 144323., 93537., 10.92, 9.28, 1.65, 2192., "", 4.2677809*^7, "", 
  "", "", "", "", "", "", "", "", "", "", "", "", ""}, 
 {"OWID_OCE", "", "Oceania", "2021-05-26", 48421., 191., 131., 1100., 3., 
  2.571, 1134.571, 4.475, 3.07, 25.775, 0.07, 0.06, "", "", "", "", "", "", 
  "", "", "", "", "", "", "", "", "", "", "", "", 4.784962*^6, 4.021878*^6, 
  764433., 123296., 95304., 11.21, 9.42, 1.79, 2233., "", 4.2677809*^7, "", 
  "", "", "", "", "", "", "", "", "", "", "", "", ""}, 
 {"OWID_OCE", "", "Oceania", "2021-05-27", 48507., 86., 101.857, 1103., 3., 
  1.143, 1136.586, 2.015, 2.387, 25.845, 0.07, 0.027, "", "", "", "", "", "", 
  "", "", "", "", "", "", "", "", "", "", "", "", 4.913132*^6, 4.134268*^6, 
  780213., 128170., 98143., 11.51, 9.69, 1.83, 2300., "", 4.2677809*^7, "", 
  "", "", "", "", "", "", "", "", "", "", "", "", ""}, 
 {"OWID_OCE", "", "Oceania", "2021-05-28", 48919., 412., 159.286, 1103., 0., 
  1.143, 1146.24, 9.654, 3.732, 25.845, 0., 0.027, "", "", "", "", "", "", 
  "", "", "", "", "", "", "", "", "", "", "", "", 5.058053*^6, 4.259989*^6, 
  799413., 144921., 100772., 11.85, 9.98, 1.87, 2361., "", 4.2677809*^7, "", 
  "", "", "", "", "", "", "", "", "", "", "", "", ""}, 
 {"OWID_OCE", "", "Oceania", "2021-05-29", 48934., 15., 155.857, 1103., 0., 
  1.143, 1146.591, 0.351, 3.652, 25.845, 0., 0.027, "", "", "", "", "", "", 
  "", "", "", "", "", "", "", "", "", "", "", "", 5.189804*^6, 4.382754*^6, 
  808399., 131751., 105656., 12.16, 10.27, 1.89, 2476., "", 4.2677809*^7, "", 
  "", "", "", "", "", "", "", "", "", "", "", "", ""}, 
 {"OWID_OCE", "", "Oceania", "2021-05-30", 49061., 127., 171.429, 1103., 0., 
  1.143, 1149.567, 2.976, 4.017, 25.845, 0., 0.027, "", "", "", "", "", "", 
  "", "", "", "", "", "", "", "", "", "", "", "", 5.254744*^6, 4.444021*^6, 
  812072., 64940., 109037., 12.31, 10.41, 1.9, 2555., "", 4.2677809*^7, "", 
  "", "", "", "", "", "", "", "", "", "", "", "", ""}, 
 {"OWID_OCE", "", "Oceania", "2021-05-31", 49173., 112., 145.143, 1103., 0., 
  0.857, 1152.191, 2.624, 3.401, 25.845, 0., 0.02, "", "", "", "", "", "", 
  "", "", "", "", "", "", "", "", "", "", "", "", 5.299492*^6, 4.481901*^6, 
  818940., 44748., 111736., 12.42, 10.5, 1.92, 2618., "", 4.2677809*^7, "", 
  "", "", "", "", "", "", "", "", "", "", "", "", ""}, 
 {"OWID_OCE", "", "Oceania", "2021-06-01", 49211., 38., 140.143, 1103., 0., 
  0.857, 1153.082, 0.89, 3.284, 25.845, 0., 0.02, "", "", "", "", "", "", "", 
  "", "", "", "", "", "", "", "", "", "", "", 5.489987*^6, 4.654372*^6, 
  838528., 190495., 118332., 12.86, 10.91, 1.96, 2773., "", 4.2677809*^7, "", 
  "", "", "", "", "", "", "", "", "", "", "", "", ""}, 
 {"OWID_OCE", "", "Oceania", "2021-06-02", 49270., 59., 121.286, 1103., 0., 
  0.429, 1154.464, 1.382, 2.842, 25.845, 0., 0.01, "", "", "", "", "", "", 
  "", "", "", "", "", "", "", "", "", "", "", "", 5.628692*^6, 4.755414*^6, 
  876191., 138705., 120533., 13.19, 11.14, 2.05, 2824., "", 4.2677809*^7, "", 
  "", "", "", "", "", "", "", "", "", "", "", "", ""}, 
 {"OWID_OCE", "", "Oceania", "2021-06-03", 49578., 308., 153., 1103., 0., 0., 
  1161.681, 7.217, 3.585, 25.845, 0., 0., "", "", "", "", "", "", "", "", "", 
  "", "", "", "", "", "", "", "", "", 5.770221*^6, 4.888682*^6, 884452., 
  141529., 122441., 13.52, 11.45, 2.07, 2869., "", 4.2677809*^7, "", "", "", 
  "", "", "", "", "", "", "", "", "", "", ""}, 
 {"OWID_OCE", "", "Oceania", "2021-06-04", 49629., 51., 101.429, 1103., 0., 
  0., 1162.876, 1.195, 2.377, 25.845, 0., 0., "", "", "", "", "", "", "", "", 
  "", "", "", "", "", "", "", "", "", "", 5.91388*^6, 5.023758*^6, 893035., 
  143659., 122261., 13.86, 11.77, 2.09, 2865., "", 4.2677809*^7, "", "", "", 
  "", "", "", "", "", "", "", "", "", "", ""}, 
 {"OWID_OCE", "", "Oceania", "2021-06-05", 49751., 122., 116.714, 1105., 2., 
  0.286, 1165.735, 2.859, 2.735, 25.892, 0.047, 0.007, "", "", "", "", "", 
  "", "", "", "", "", "", "", "", "", "", "", "", "", 6.055125*^6, 
  5.157662*^6, 900376., 141245., 123617., 14.19, 12.09, 2.11, 2897., "", 
  4.2677809*^7, "", "", "", "", "", "", "", "", "", "", "", "", "", ""}, 
 {"OWID_OCE", "", "Oceania", "2021-06-06", 49921., 170., 122.857, 1105., 0., 
  0.286, 1169.718, 3.983, 2.879, 25.892, 0., 0.007, "", "", "", "", "", "", 
  "", "", "", "", "", "", "", "", "", "", "", "", 6.14387*^6, 5.242733*^6, 
  904050., 88745., 127018., 14.4, 12.28, 2.12, 2976., "", 4.2677809*^7, "", 
  "", "", "", "", "", "", "", "", "", "", "", "", ""}, 
 {"OWID_OCE", "", "Oceania", "2021-06-07", 50056., 135., 126.143, 1105., 0., 
  0.286, 1172.881, 3.163, 2.956, 25.892, 0., 0.007, "", "", "", "", "", "", 
  "", "", "", "", "", "", "", "", "", "", "", "", 6.203931*^6, 5.299689*^6, 
  907155., 60061., 129206., 14.54, 12.42, 2.13, 3027., "", 4.2677809*^7, "", 
  "", "", "", "", "", "", "", "", "", "", "", "", ""}, 
 {"OMN", "Asia", "Oman", "2020-02-24", 2., 2., "", "", "", "", 0.392, 0.392, 
  "", "", "", "", "", "", "", "", "", "", "", "", "", "", "", "", "", "", "", 
  "", "", "", "", "", "", "", "", "", "", "", "", 19.44, 5.106622*^6, 14.98, 
  30.7, 2.355, 1.53, 37960.709, "", 266.342, 12.61, 0.5, 15.6, 97.4, 1.6, 
  77.86, 0.813}, {"OMN", "Asia", "Oman", "2020-02-25", 2., 0., "", "", "", 
  "", 0.392, 0., "", "", "", "", "", "", "", "", "", "", "", "", "", "", "", 
  "", "", "", "", "", "", "", "", "", "", "", "", "", "", "", "", 19.44, 
  5.106622*^6, 14.98, 30.7, 2.355, 1.53, 37960.709, "", 266.342, 12.61, 0.5, 
  15.6, 97.4, 1.6, 77.86, 0.813}, {"OMN", "Asia", "Oman", "2020-02-26", 4., 
  2., "", "", "", "", 0.783, 0.392, "", "", "", "", "", "", "", "", "", "", 
  "", "", "", "", "", "", "", "", "", "", "", "", "", "", "", "", "", "", "", 
  "", "", 19.44, 5.106622*^6, 14.98, 30.7, 2.355, 1.53, 37960.709, "", 
  266.342, 12.61, 0.5, 15.6, 97.4, 1.6, 77.86, 0.813}, 
 {"OMN", "Asia", "Oman", "2020-02-27", 4., 0., "", "", "", "", 0.783, 0., "", 
  "", "", "", "", "", "", "", "", "", "", "", "", "", "", "", "", "", "", "", 
  "", "", "", "", "", "", "", "", "", "", "", 19.44, 5.106622*^6, 14.98, 
  30.7, 2.355, 1.53, 37960.709, "", 266.342, 12.61, 0.5, 15.6, 97.4, 1.6, 
  77.86, 0.813}, {"OMN", "Asia", "Oman", "2020-02-28", 4., 0., "", "", "", 
  "", 0.783, 0., "", "", "", "", "", "", "", "", "", "", "", "", "", "", "", 
  "", "", "", "", "", "", "", "", "", "", "", "", "", "", "", "", 19.44, 
  5.106622*^6, 14.98, 30.7, 2.355, 1.53, 37960.709, "", 266.342, 12.61, 0.5, 
  15.6, 97.4, 1.6, 77.86, 0.813}, {"OMN", "Asia", "Oman", "2020-02-29", 6., 
  2., 0.857, "", "", 0., 1.175, 0.392, 0.168, "", "", 0., "", "", "", "", "", 
  "", "", "", "", "", "", "", "", "", "", "", "", "", "", "", "", "", "", "", 
  "", "", "", 19.44, 5.106622*^6, 14.98, 30.7, 2.355, 1.53, 37960.709, "", 
  266.342, 12.61, 0.5, 15.6, 97.4, 1.6, 77.86, 0.813}, 
 {"OMN", "Asia", "Oman", "2020-03-01", 6., 0., 0.857, "", "", 0., 1.175, 0., 
  0.168, "", "", 0., "", "", "", "", "", "", "", "", "", "", "", "", "", "", 
  "", "", "", "", "", "", "", "", "", "", "", "", "", 19.44, 5.106622*^6, 
  14.98, 30.7, 2.355, 1.53, 37960.709, "", 266.342, 12.61, 0.5, 15.6, 97.4, 
  1.6, 77.86, 0.813}, {"OMN", "Asia", "Oman", "2020-03-02", 6., 0., 0.571, 
  "", "", 0., 1.175, 0., 0.112, "", "", 0., "", "", "", "", "", "", "", "", 
  "", "", "", "", "", "", "", "", "", "", "", "", "", "", "", "", "", "", "", 
  19.44, 5.106622*^6, 14.98, 30.7, 2.355, 1.53, 37960.709, "", 266.342, 
  12.61, 0.5, 15.6, 97.4, 1.6, 77.86, 0.813}, 
 {"OMN", "Asia", "Oman", "2020-03-03", 12., 6., 1.429, "", "", 0., 2.35, 
  1.175, 0.28, "", "", 0., "", "", "", "", "", "", "", "", "", "", "", "", 
  "", "", "", "", "", "", "", "", "", "", "", "", "", "", "", 19.44, 
  5.106622*^6, 14.98, 30.7, 2.355, 1.53, 37960.709, "", 266.342, 12.61, 0.5, 
  15.6, 97.4, 1.6, 77.86, 0.813}, {"OMN", "Asia", "Oman", "2020-03-04", 15., 
  3., 1.571, "", "", 0., 2.937, 0.587, 0.308, "", "", 0., "", "", "", "", "", 
  "", "", "", "", "", "", "", "", "", "", "", "", "", "", "", "", "", "", "", 
  "", "", "", 19.44, 5.106622*^6, 14.98, 30.7, 2.355, 1.53, 37960.709, "", 
  266.342, 12.61, 0.5, 15.6, 97.4, 1.6, 77.86, 0.813}, 
 {"OMN", "Asia", "Oman", "2020-03-05", 16., 1., 1.714, "", "", 0., 3.133, 
  0.196, 0.336, "", "", 0., "", "", "", "", "", "", "", "", "", "", "", "", 
  "", "", "", "", "", "", "", "", "", "", "", "", "", "", "", 19.44, 
  5.106622*^6, 14.98, 30.7, 2.355, 1.53, 37960.709, "", 266.342, 12.61, 0.5, 
  15.6, 97.4, 1.6, 77.86, 0.813}, {"OMN", "Asia", "Oman", "2020-03-06", 16., 
  0., 1.714, "", "", 0., 3.133, 0., 0.336, "", "", 0., "", "", "", "", "", 
  "", "", "", "", "", "", "", "", "", "", "", "", "", "", "", "", "", "", "", 
  "", "", "", 19.44, 5.106622*^6, 14.98, 30.7, 2.355, 1.53, 37960.709, "", 
  266.342, 12.61, 0.5, 15.6, 97.4, 1.6, 77.86, 0.813}, 
 {"OMN", "Asia", "Oman", "2020-03-07", 16., 0., 1.429, "", "", 0., 3.133, 0., 
  0.28, "", "", 0., "", "", "", "", "", "", "", "", "", "", "", "", "", "", 
  "", "", "", "", "", "", "", "", "", "", "", "", "", 19.44, 5.106622*^6, 
  14.98, 30.7, 2.355, 1.53, 37960.709, "", 266.342, 12.61, 0.5, 15.6, 97.4, 
  1.6, 77.86, 0.813}, {"OMN", "Asia", "Oman", "2020-03-08", 16., 0., 1.429, 
  "", "", 0., 3.133, 0., 0.28, "", "", 0., "", "", "", "", "", "", "", "", 
  "", "", "", "", "", "", "", "", "", "", "", "", "", "", "", "", "", "", "", 
  19.44, 5.106622*^6, 14.98, 30.7, 2.355, 1.53, 37960.709, "", 266.342, 
  12.61, 0.5, 15.6, 97.4, 1.6, 77.86, 0.813}, 
 {"OMN", "Asia", "Oman", "2020-03-09", 16., 0., 1.429, "", "", 0., 3.133, 0., 
  0.28, "", "", 0., "", "", "", "", "", "", "", "", "", "", "", "", "", "", 
  "", "", "", "", "", "", "", "", "", "", "", "", "", 19.44, 5.106622*^6, 
  14.98, 30.7, 2.355, 1.53, 37960.709, "", 266.342, 12.61, 0.5, 15.6, 97.4, 
  1.6, 77.86, 0.813}, {"OMN", "Asia", "Oman", "2020-03-10", 18., 2., 0.857, 
  "", "", 0., 3.525, 0.392, 0.168, "", "", 0., "", "", "", "", "", "", "", 
  "", "", "", "", "", "", "", "", "", "", "", "", "", "", "", "", "", "", "", 
  "", 19.44, 5.106622*^6, 14.98, 30.7, 2.355, 1.53, 37960.709, "", 266.342, 
  12.61, 0.5, 15.6, 97.4, 1.6, 77.86, 0.813}, 
 {"OMN", "Asia", "Oman", "2020-03-11", 18., 0., 0.429, "", "", 0., 3.525, 0., 
  0.084, "", "", 0., "", "", "", "", "", "", "", "", "", "", "", "", "", "", 
  "", "", "", "", "", "", "", "", "", "", "", "", "", 19.44, 5.106622*^6, 
  14.98, 30.7, 2.355, 1.53, 37960.709, "", 266.342, 12.61, 0.5, 15.6, 97.4, 
  1.6, 77.86, 0.813}, {"OMN", "Asia", "Oman", "2020-03-12", 18., 0., 0.286, 
  "", "", 0., 3.525, 0., 0.056, "", "", 0., "", "", "", "", "", "", "", "", 
  "", "", "", "", "", "", "", "", "", "", "", "", "", "", "", "", "", "", "", 
  19.44, 5.106622*^6, 14.98, 30.7, 2.355, 1.53, 37960.709, "", 266.342, 
  12.61, 0.5, 15.6, 97.4, 1.6, 77.86, 0.813}, 
 {"OMN", "Asia", "Oman", "2020-03-13", 19., 1., 0.429, "", "", 0., 3.721, 
  0.196, 0.084, "", "", 0., "", "", "", "", "", "", "", "", "", "", "", "", 
  "", "", "", "", "", "", "", "", "", "", "", "", "", "", "", 19.44, 
  5.106622*^6, 14.98, 30.7, 2.355, 1.53, 37960.709, "", 266.342, 12.61, 0.5, 
  15.6, 97.4, 1.6, 77.86, 0.813}, {"OMN", "Asia", "Oman", "2020-03-14", 19., 
  0., 0.429, "", "", 0., 3.721, 0., 0.084, "", "", 0., "", "", "", "", "", 
  "", "", "", "", "", "", "", "", "", "", "", "", "", "", "", "", "", "", "", 
  "", "", "", 19.44, 5.106622*^6, 14.98, 30.7, 2.355, 1.53, 37960.709, "", 
  266.342, 12.61, 0.5, 15.6, 97.4, 1.6, 77.86, 0.813}, 
 {"OMN", "Asia", "Oman", "2020-03-15", 22., 3., 0.857, "", "", 0., 4.308, 
  0.587, 0.168, "", "", 0., "", "", "", "", "", "", "", "", "", "", "", "", 
  "", "", "", "", "", "", "", "", "", "", "", "", "", "", "", 30.56, 
  5.106622*^6, 14.98, 30.7, 2.355, 1.53, 37960.709, "", 266.342, 12.61, 0.5, 
  15.6, 97.4, 1.6, 77.86, 0.813}, {"OMN", "Asia", "Oman", "2020-03-16", 22., 
  0., 0.857, "", "", 0., 4.308, 0., 0.168, "", "", 0., "", "", "", "", "", 
  "", "", "", "", "", "", "", "", "", "", "", "", "", "", "", "", "", "", "", 
  "", "", "", 30.56, 5.106622*^6, 14.98, 30.7, 2.355, 1.53, 37960.709, "", 
  266.342, 12.61, 0.5, 15.6, 97.4, 1.6, 77.86, 0.813}, 
 {"OMN", "Asia", "Oman", "2020-03-17", 24., 2., 0.857, "", "", 0., 4.7, 
  0.392, 0.168, "", "", 0., "", "", "", "", "", "", "", "", "", "", "", "", 
  "", "", "", "", "", "", "", "", "", "", "", "", "", "", "", 52.78, 
  5.106622*^6, 14.98, 30.7, 2.355, 1.53, 37960.709, "", 266.342, 12.61, 0.5, 
  15.6, 97.4, 1.6, 77.86, 0.813}, {"OMN", "Asia", "Oman", "2020-03-18", 39., 
  15., 3., "", "", 0., 7.637, 2.937, 0.587, "", "", 0., "", "", "", "", "", 
  "", "", "", "", "", "", "", "", "", "", "", "", "", "", "", "", "", "", "", 
  "", "", "", 66.67, 5.106622*^6, 14.98, 30.7, 2.355, 1.53, 37960.709, "", 
  266.342, 12.61, 0.5, 15.6, 97.4, 1.6, 77.86, 0.813}, 
 {"OMN", "Asia", "Oman", "2020-03-19", 48., 9., 4.286, "", "", 0., 9.4, 
  1.762, 0.839, "", "", 0., "", "", "", "", "", "", "", "", "", "", "", "", 
  "", "", "", "", "", "", "", "", "", "", "", "", "", "", "", 77.78, 
  5.106622*^6, 14.98, 30.7, 2.355, 1.53, 37960.709, "", 266.342, 12.61, 0.5, 
  15.6, 97.4, 1.6, 77.86, 0.813}, {"OMN", "Asia", "Oman", "2020-03-20", 48., 
  0., 4.143, "", "", 0., 9.4, 0., 0.811, "", "", 0., "", "", "", "", "", "", 
  "", "", "", "", "", "", "", "", "", "", "", "", "", "", "", "", "", "", "", 
  "", "", 77.78, 5.106622*^6, 14.98, 30.7, 2.355, 1.53, 37960.709, "", 
  266.342, 12.61, 0.5, 15.6, 97.4, 1.6, 77.86, 0.813}, 
 {"OMN", "Asia", "Oman", "2020-03-21", 52., 4., 4.714, "", "", 0., 10.183, 
  0.783, 0.923, "", "", 0., "", "", "", "", "", "", "", "", "", "", "", "", 
  "", "", "", "", "", "", "", "", "", "", "", "", "", "", "", 81.48, 
  5.106622*^6, 14.98, 30.7, 2.355, 1.53, 37960.709, "", 266.342, 12.61, 0.5, 
  15.6, 97.4, 1.6, 77.86, 0.813}, {"OMN", "Asia", "Oman", "2020-03-22", 55., 
  3., 4.714, "", "", 0., 10.77, 0.587, 0.923, "", "", 0., "", "", "", "", "", 
  "", "", "", "", "", "", "", "", "", "", "", "", "", "", "", "", "", "", "", 
  "", "", "", 81.48, 5.106622*^6, 14.98, 30.7, 2.355, 1.53, 37960.709, "", 
  266.342, 12.61, 0.5, 15.6, 97.4, 1.6, 77.86, 0.813}, 
 {"OMN", "Asia", "Oman", "2020-03-23", 66., 11., 6.286, "", "", 0., 12.924, 
  2.154, 1.231, "", "", 0., "", "", "", "", "", "", "", "", "", "", "", "", 
  "", "", "", "", "", "", "", "", "", "", "", "", "", "", "", 81.48, 
  5.106622*^6, 14.98, 30.7, 2.355, 1.53, 37960.709, "", 266.342, 12.61, 0.5, 
  15.6, 97.4, 1.6, 77.86, 0.813}, {"OMN", "Asia", "Oman", "2020-03-24", 84., 
  18., 8.571, "", "", 0., 16.449, 3.525, 1.678, "", "", 0., "", "", "", "", 
  "", "", "", "", "", "", "", "", "", "", "", "", "", "", "", "", "", "", "", 
  "", "", "", "", 81.48, 5.106622*^6, 14.98, 30.7, 2.355, 1.53, 37960.709, 
  "", 266.342, 12.61, 0.5, 15.6, 97.4, 1.6, 77.86, 0.813}, 
 {"OMN", "Asia", "Oman", "2020-03-25", 99., 15., 8.571, "", "", 0., 19.387, 
  2.937, 1.678, "", "", 0., "", "", "", "", "", "", "", "", "", "", "", "", 
  "", "", "", "", "", "", "", "", "", "", "", "", "", "", "", 81.48, 
  5.106622*^6, 14.98, 30.7, 2.355, 1.53, 37960.709, "", 266.342, 12.61, 0.5, 
  15.6, 97.4, 1.6, 77.86, 0.813}, {"OMN", "Asia", "Oman", "2020-03-26", 109., 
  10., 8.714, "", "", 0., 21.345, 1.958, 1.706, "", "", 0., "", "", "", "", 
  "", "", "", "", "", "", "", "", "", "", "", "", "", "", "", "", "", "", "", 
  "", "", "", "", 81.48, 5.106622*^6, 14.98, 30.7, 2.355, 1.53, 37960.709, 
  "", 266.342, 12.61, 0.5, 15.6, 97.4, 1.6, 77.86, 0.813}, 
 {"OMN", "Asia", "Oman", "2020-03-27", 131., 22., 11.857, "", "", 0., 25.653, 
  4.308, 2.322, "", "", 0., 1.34, "", "", "", "", "", "", "", "", "", "", "", 
  "", "", "", "", "", "", "", "", "", "", "", "", "", "", "", 81.48, 
  5.106622*^6, 14.98, 30.7, 2.355, 1.53, 37960.709, "", 266.342, 12.61, 0.5, 
  15.6, 97.4, 1.6, 77.86, 0.813}, {"OMN", "Asia", "Oman", "2020-03-28", 152., 
  21., 14.286, "", "", 0., 29.765, 4.112, 2.797, "", "", 0., 1.33, "", "", 
  "", "", "", "", "", "", "", "", "", "", "", "", "", "", "", "", "", "", "", 
  "", "", "", "", "", 81.48, 5.106622*^6, 14.98, 30.7, 2.355, 1.53, 
  37960.709, "", 266.342, 12.61, 0.5, 15.6, 97.4, 1.6, 77.86, 0.813}, 
 {"OMN", "Asia", "Oman", "2020-03-29", 167., 15., 16., "", "", 0., 32.703, 
  2.937, 3.133, "", "", 0., 1.33, "", "", "", "", "", "", "", "", "", "", "", 
  "", "", "", "", "", "", "", "", "", "", "", "", "", "", "", 81.48, 
  5.106622*^6, 14.98, 30.7, 2.355, 1.53, 37960.709, "", 266.342, 12.61, 0.5, 
  15.6, 97.4, 1.6, 77.86, 0.813}, {"OMN", "Asia", "Oman", "2020-03-30", 179., 
  12., 16.143, "", "", 0., 35.053, 2.35, 3.161, "", "", 0., 1.32, "", "", "", 
  "", "", "", "", "", "", "", "", "", "", "", "", "", "", "", "", "", "", "", 
  "", "", "", "", 81.48, 5.106622*^6, 14.98, 30.7, 2.355, 1.53, 37960.709, 
  "", 266.342, 12.61, 0.5, 15.6, 97.4, 1.6, 77.86, 0.813}, 
 {"OMN", "Asia", "Oman", "2020-03-31", 192., 13., 15.429, 1., 1., 0.143, 
  37.598, 2.546, 3.021, 0.196, 0.196, 0.028, 1.33, "", "", "", "", "", "", 
  "", "", "", "", "", "", "", "", "", "", "", "", "", "", "", "", "", "", "", 
  "", 85.19, 5.106622*^6, 14.98, 30.7, 2.355, 1.53, 37960.709, "", 266.342, 
  12.61, 0.5, 15.6, 97.4, 1.6, 77.86, 0.813}, 
 {"OMN", "Asia", "Oman", "2020-04-01", 210., 18., 15.857, 1., 0., 0.143, 
  41.123, 3.525, 3.105, 0.196, 0., 0.028, 1.35, "", "", "", "", "", "", "", 
  "", "", "", "", "", "", "", "", "", "", "", "", "", "", "", "", "", "", "", 
  85.19, 5.106622*^6, 14.98, 30.7, 2.355, 1.53, 37960.709, "", 266.342, 
  12.61, 0.5, 15.6, 97.4, 1.6, 77.86, 0.813}, 
 {"OMN", "Asia", "Oman", "2020-04-02", 231., 21., 17.429, 1., 0., 0.143, 
  45.235, 4.112, 3.413, 0.196, 0., 0.028, 1.37, "", "", "", "", "", "", "", 
  "", "", "", "", "", "", "", "", "", "", "", "", "", "", "", "", "", "", "", 
  85.19, 5.106622*^6, 14.98, 30.7, 2.355, 1.53, 37960.709, "", 266.342, 
  12.61, 0.5, 15.6, 97.4, 1.6, 77.86, 0.813}, 
 {"OMN", "Asia", "Oman", "2020-04-03", 252., 21., 17.286, 1., 0., 0.143, 
  49.348, 4.112, 3.385, 0.196, 0., 0.028, 1.4, "", "", "", "", "", "", "", 
  "", "", "", "", "", "", "", "", "", "", "", "", "", "", "", "", "", "", "", 
  85.19, 5.106622*^6, 14.98, 30.7, 2.355, 1.53, 37960.709, "", 266.342, 
  12.61, 0.5, 15.6, 97.4, 1.6, 77.86, 0.813}, 
 {"OMN", "Asia", "Oman", "2020-04-04", 277., 25., 17.857, 2., 1., 0.286, 
  54.243, 4.896, 3.497, 0.392, 0.196, 0.056, 1.42, "", "", "", "", "", "", 
  "", "", "", "", "", "", "", "", "", "", "", "", "", "", "", "", "", "", "", 
  "", 85.19, 5.106622*^6, 14.98, 30.7, 2.355, 1.53, 37960.709, "", 266.342, 
  12.61, 0.5, 15.6, 97.4, 1.6, 77.86, 0.813}, 
 {"OMN", "Asia", "Oman", "2020-04-05", 298., 21., 18.714, 2., 0., 0.286, 
  58.356, 4.112, 3.665, 0.392, 0., 0.056, 1.44, "", "", "", "", "", "", "", 
  "", "", "", "", "", "", "", "", "", "", "", "", "", "", "", "", "", "", "", 
  85.19, 5.106622*^6, 14.98, 30.7, 2.355, 1.53, 37960.709, "", 266.342, 
  12.61, 0.5, 15.6, 97.4, 1.6, 77.86, 0.813}, 
 {"OMN", "Asia", "Oman", "2020-04-06", 331., 33., 21.714, 2., 0., 0.286, 
  64.818, 6.462, 4.252, 0.392, 0., 0.056, 1.47, "", "", "", "", "", "", "", 
  "", "", "", "", "", "", "", "", "", "", "", "", "", "", "", "", "", "", "", 
  85.19, 5.106622*^6, 14.98, 30.7, 2.355, 1.53, 37960.709, "", 266.342, 
  12.61, 0.5, 15.6, 97.4, 1.6, 77.86, 0.813}, 
 {"OMN", "Asia", "Oman", "2020-04-07", 371., 40., 25.571, 2., 0., 0.143, 
  72.651, 7.833, 5.008, 0.392, 0., 0.028, 1.49, "", "", "", "", "", "", "", 
  "", "", "", "", "", "", "", "", "", "", "", "", "", "", "", "", "", "", "", 
  85.19, 5.106622*^6, 14.98, 30.7, 2.355, 1.53, 37960.709, "", 266.342, 
  12.61, 0.5, 15.6, 97.4, 1.6, 77.86, 0.813}, 
 {"OMN", "Asia", "Oman", "2020-04-08", 419., 48., 29.857, 2., 0., 0.143, 
  82.05, 9.4, 5.847, 0.392, 0., 0.028, 1.51, "", "", "", "", "", "", "", "", 
  "", "", "", "", "", "", "", "", "", "", "", "", "", "", "", "", "", "", 
  85.19, 5.106622*^6, 14.98, 30.7, 2.355, 1.53, 37960.709, "", 266.342, 
  12.61, 0.5, 15.6, 97.4, 1.6, 77.86, 0.813}, 
 {"OMN", "Asia", "Oman", "2020-04-09", 457., 38., 32.286, 3., 1., 0.286, 
  89.492, 7.441, 6.322, 0.587, 0.196, 0.056, 1.52, "", "", "", "", "", "", 
  "", "", "", "", "", "", "", "", "", "", "", "", "", "", "", "", "", "", "", 
  "", 85.19, 5.106622*^6, 14.98, 30.7, 2.355, 1.53, 37960.709, "", 266.342, 
  12.61, 0.5, 15.6, 97.4, 1.6, 77.86, 0.813}, 
 {"OMN", "Asia", "Oman", "2020-04-10", 484., 27., 33.143, 3., 0., 0.286, 
  94.779, 5.287, 6.49, 0.587, 0., 0.056, 1.53, "", "", "", "", "", "", "", 
  "", "", "", "", "", "", "", "", "", "", "", "", "", "", "", "", "", "", "", 
  92.59, 5.106622*^6, 14.98, 30.7, 2.355, 1.53, 37960.709, "", 266.342, 
  12.61, 0.5, 15.6, 97.4, 1.6, 77.86, 0.813}, 
 {"OMN", "Asia", "Oman", "2020-04-11", 546., 62., 38.429, 3., 0., 0.143, 
  106.92, 12.141, 7.525, 0.587, 0., 0.028, 1.55, "", "", "", "", "", "", "", 
  "", "", "", "", "", "", "", "", "", "", "", "", "", "", "", "", "", "", "", 
  92.59, 5.106622*^6, 14.98, 30.7, 2.355, 1.53, 37960.709, "", 266.342, 
  12.61, 0.5, 15.6, 97.4, 1.6, 77.86, 0.813}, 
 {"OMN", "Asia", "Oman", "2020-04-12", 599., 53., 43., 4., 1., 0.286, 
  117.299, 10.379, 8.42, 0.783, 0.196, 0.056, 1.56, "", "", "", "", "", "", 
  "", "", "", "", "", "", "", "", "", "", "", "", "", "", "", "", "", "", "", 
  "", 92.59, 5.106622*^6, 14.98, 30.7, 2.355, 1.53, 37960.709, "", 266.342, 
  12.61, 0.5, 15.6, 97.4, 1.6, 77.86, 0.813}, 
 {"OMN", "Asia", "Oman", "2020-04-13", 727., 128., 56.571, 4., 0., 0.286, 
  142.364, 25.065, 11.078, 0.783, 0., 0.056, 1.57, "", "", "", "", "", "", 
  "", "", "", "", "", "", "", "", "", "", "", "", "", "", "", "", "", "", "", 
  "", 92.59, 5.106622*^6, 14.98, 30.7, 2.355, 1.53, 37960.709, "", 266.342, 
  12.61, 0.5, 15.6, 97.4, 1.6, 77.86, 0.813}, 
 {"OMN", "Asia", "Oman", "2020-04-14", 813., 86., 63.143, 4., 0., 0.286, 
  159.205, 16.841, 12.365, 0.783, 0., 0.056, 1.55, "", "", "", "", "", "", 
  "", "", "", "", "", "", "", "", "", "", "", "", "", "", "", "", "", "", "", 
  "", 92.59, 5.106622*^6, 14.98, 30.7, 2.355, 1.53, 37960.709, "", 266.342, 
  12.61, 0.5, 15.6, 97.4, 1.6, 77.86, 0.813}, 
 {"OMN", "Asia", "Oman", "2020-04-15", 910., 97., 70.143, 4., 0., 0.286, 
  178.2, 18.995, 13.736, 0.783, 0., 0.056, 1.52, "", "", "", "", "", "", "", 
  "", "", "", "", "", "", "", "", "", "", "", "", "", "", "", "", "", "", "", 
  92.59, 5.106622*^6, 14.98, 30.7, 2.355, 1.53, 37960.709, "", 266.342, 
  12.61, 0.5, 15.6, 97.4, 1.6, 77.86, 0.813}, 
 {"OMN", "Asia", "Oman", "2020-04-16", 1019., 109., 80.286, 4., 0., 0.143, 
  199.545, 21.345, 15.722, 0.783, 0., 0.028, 1.5, "", "", "", "", "", "", "", 
  "", "", "", "", "", "", "", "", "", "", "", "", "", "", "", "", "", "", "", 
  92.59, 5.106622*^6, 14.98, 30.7, 2.355, 1.53, 37960.709, "", 266.342, 
  12.61, 0.5, 15.6, 97.4, 1.6, 77.86, 0.813}, 
 {"OMN", "Asia", "Oman", "2020-04-17", 1069., 50., 83.571, 6., 2., 0.429, 
  209.336, 9.791, 16.365, 1.175, 0.392, 0.084, 1.47, "", "", "", "", "", "", 
  "", "", "", "", "", "", "", "", "", "", "", "", "", "", "", "", "", "", "", 
  "", 92.59, 5.106622*^6, 14.98, 30.7, 2.355, 1.53, 37960.709, "", 266.342, 
  12.61, 0.5, 15.6, 97.4, 1.6, 77.86, 0.813}, 
 {"OMN", "Asia", "Oman", "2020-04-18", 1180., 111., 90.571, 6., 0., 0.429, 
  231.073, 21.736, 17.736, 1.175, 0., 0.084, 1.44, "", "", "", "", "", "", 
  "", "", "", "", "", "", "", "", "", "", "", "", "", "", "", "", "", "", "", 
  "", 92.59, 5.106622*^6, 14.98, 30.7, 2.355, 1.53, 37960.709, "", 266.342, 
  12.61, 0.5, 15.6, 97.4, 1.6, 77.86, 0.813}, 
 {"OMN", "Asia", "Oman", "2020-04-19", 1266., 86., 95.286, 7., 1., 0.429, 
  247.913, 16.841, 18.659, 1.371, 0.196, 0.084, 1.42, "", "", "", "", "", "", 
  "", "", "", "", "", "", "", "", "", "", "", "", "", "", "", "", "", "", "", 
  "", 92.59, 5.106622*^6, 14.98, 30.7, 2.355, 1.53, 37960.709, "", 266.342, 
  12.61, 0.5, 15.6, 97.4, 1.6, 77.86, 0.813}, 
 {"OMN", "Asia", "Oman", "2020-04-20", 1410., 144., 97.571, 7., 0., 0.429, 
  276.112, 28.199, 19.107, 1.371, 0., 0.084, 1.39, "", "", "", "", "", "", 
  "", "", "", "", "", "", "", "", "", "", "", "", "", "", "", "", "", "", "", 
  "", 92.59, 5.106622*^6, 14.98, 30.7, 2.355, 1.53, 37960.709, "", 266.342, 
  12.61, 0.5, 15.6, 97.4, 1.6, 77.86, 0.813}, 
 {"OMN", "Asia", "Oman", "2020-04-21", 1508., 98., 99.286, 8., 1., 0.571, 
  295.303, 19.191, 19.443, 1.567, 0.196, 0.112, 1.36, "", "", "", "", "", "", 
  "", "", "", "", "", "", "", "", "", "", "", "", "", "", "", "", "", "", "", 
  "", 92.59, 5.106622*^6, 14.98, 30.7, 2.355, 1.53, 37960.709, "", 266.342, 
  12.61, 0.5, 15.6, 97.4, 1.6, 77.86, 0.813}, 
 {"OMN", "Asia", "Oman", "2020-04-22", 1614., 106., 100.571, 8., 0., 0.571, 
  316.06, 20.757, 19.694, 1.567, 0., 0.112, 1.33, "", "", "", "", "", "", "", 
  "", "", "", "", "", "", "", "", "", "", "", "", "", "", "", "", "", "", "", 
  92.59, 5.106622*^6, 14.98, 30.7, 2.355, 1.53, 37960.709, "", 266.342, 
  12.61, 0.5, 15.6, 97.4, 1.6, 77.86, 0.813}, 
 {"OMN", "Asia", "Oman", "2020-04-23", 1716., 102., 99.571, 9., 1., 0.714, 
  336.034, 19.974, 19.498, 1.762, 0.196, 0.14, 1.31, "", "", "", "", "", "", 
  "", "", "", "", "", "", "", "", "", "", "", "", "", "", "", "", "", "", "", 
  "", 92.59, 5.106622*^6, 14.98, 30.7, 2.355, 1.53, 37960.709, "", 266.342, 
  12.61, 0.5, 15.6, 97.4, 1.6, 77.86, 0.813}, 
 {"OMN", "Asia", "Oman", "2020-04-24", 1790., 74., 103., 10., 1., 0.571, 
  350.525, 14.491, 20.17, 1.958, 0.196, 0.112, 1.28, "", "", "", "", "", "", 
  "", "", "", "", "", "", "", "", "", "", "", "", "", "", "", "", "", "", "", 
  "", 92.59, 5.106622*^6, 14.98, 30.7, 2.355, 1.53, 37960.709, "", 266.342, 
  12.61, 0.5, 15.6, 97.4, 1.6, 77.86, 0.813}, 
 {"OMN", "Asia", "Oman", "2020-04-25", 1905., 115., 103.571, 10., 0., 0.571, 
  373.045, 22.52, 20.282, 1.958, 0., 0.112, 1.27, "", "", "", "", "", "", "", 
  "", "", "", "", "", "", "", "", "", "", "", "", "", "", "", "", "", "", "", 
  92.59, 5.106622*^6, 14.98, 30.7, 2.355, 1.53, 37960.709, "", 266.342, 
  12.61, 0.5, 15.6, 97.4, 1.6, 77.86, 0.813}, 
 {"OMN", "Asia", "Oman", "2020-04-26", 1998., 93., 104.571, 10., 0., 0.429, 
  391.257, 18.212, 20.478, 1.958, 0., 0.084, 1.25, "", "", "", "", "", "", 
  "", "", "", "", "", "", "", "", "", "", "", "", "", "", "", "", "", "", "", 
  "", 92.59, 5.106622*^6, 14.98, 30.7, 2.355, 1.53, 37960.709, "", 266.342, 
  12.61, 0.5, 15.6, 97.4, 1.6, 77.86, 0.813}, 
 {"OMN", "Asia", "Oman", "2020-04-27", 2049., 51., 91.286, 10., 0., 0.429, 
  401.244, 9.987, 17.876, 1.958, 0., 0.084, 1.23, "", "", "", "", "", "", "", 
  "", "", "", "", "", "", "", "", "", "", "", "", "", "", "", "", "", "", "", 
  92.59, 5.106622*^6, 14.98, 30.7, 2.355, 1.53, 37960.709, "", 266.342, 
  12.61, 0.5, 15.6, 97.4, 1.6, 77.86, 0.813}, 
 {"OMN", "Asia", "Oman", "2020-04-28", 2131., 82., 89., 10., 0., 0.286, 
  417.301, 16.058, 17.428, 1.958, 0., 0.056, 1.23, "", "", "", "", "", "", 
  "", "", "", "", "", "", "", "", "", "", "", "", "", "", "", "", "", "", "", 
  "", 92.59, 5.106622*^6, 14.98, 30.7, 2.355, 1.53, 37960.709, "", 266.342, 
  12.61, 0.5, 15.6, 97.4, 1.6, 77.86, 0.813}, 
 {"OMN", "Asia", "Oman", "2020-04-29", 2274., 143., 94.286, 10., 0., 0.286, 
  445.304, 28.003, 18.463, 1.958, 0., 0.056, 1.23, "", "", "", "", "", "", 
  "", "", "", "", "", "", "", "", "", "", "", "", "", "", "", "", "", "", "", 
  "", 92.59, 5.106622*^6, 14.98, 30.7, 2.355, 1.53, 37960.709, "", 266.342, 
  12.61, 0.5, 15.6, 97.4, 1.6, 77.86, 0.813}, 
 {"OMN", "Asia", "Oman", "2020-04-30", 2348., 74., 90.286, 11., 1., 0.286, 
  459.795, 14.491, 17.68, 2.154, 0.196, 0.056, 1.22, "", "", "", "", "", "", 
  "", "", "", "", "", "", "", "", "", "", "", "", "", "", "", "", "", "", "", 
  "", 87.96, 5.106622*^6, 14.98, 30.7, 2.355, 1.53, 37960.709, "", 266.342, 
  12.61, 0.5, 15.6, 97.4, 1.6, 77.86, 0.813}, 
 {"OMN", "Asia", "Oman", "2020-05-01", 2447., 99., 93.857, 11., 0., 0.143, 
  479.182, 19.387, 18.379, 2.154, 0., 0.028, 1.22, "", "", "", "", "", "", 
  "", "", "", "", "", "", "", "", "", "", "", "", "", "", "", "", "", "", "", 
  "", 87.96, 5.106622*^6, 14.98, 30.7, 2.355, 1.53, 37960.709, "", 266.342, 
  12.61, 0.5, 15.6, 97.4, 1.6, 77.86, 0.813}, 
 {"OMN", "Asia", "Oman", "2020-05-02", 2483., 36., 82.571, 12., 1., 0.286, 
  486.231, 7.05, 16.169, 2.35, 0.196, 0.056, 1.22, "", "", "", "", "", "", 
  "", "", "", "", "", "", "", "", "", "", "", "", "", "", "", "", "", "", "", 
  "", 87.96, 5.106622*^6, 14.98, 30.7, 2.355, 1.53, 37960.709, "", 266.342, 
  12.61, 0.5, 15.6, 97.4, 1.6, 77.86, 0.813}, 
 {"OMN", "Asia", "Oman", "2020-05-03", 2568., 85., 81.429, 12., 0., 0.286, 
  502.876, 16.645, 15.946, 2.35, 0., 0.056, 1.24, "", "", "", "", "", "", "", 
  "", "", "", "", "", "", "", "", "", "", "", "", "", "", "", "", "", "", "", 
  87.96, 5.106622*^6, 14.98, 30.7, 2.355, 1.53, 37960.709, "", 266.342, 
  12.61, 0.5, 15.6, 97.4, 1.6, 77.86, 0.813}, 
 {"OMN", "Asia", "Oman", "2020-05-04", 2637., 69., 84., 12., 0., 0.286, 
  516.388, 13.512, 16.449, 2.35, 0., 0.056, 1.26, "", "", "", "", "", "", "", 
  "", "", "", "", "", "", "", "", "", "", "", "", "", "", "", "", "", "", "", 
  87.96, 5.106622*^6, 14.98, 30.7, 2.355, 1.53, 37960.709, "", 266.342, 
  12.61, 0.5, 15.6, 97.4, 1.6, 77.86, 0.813}, 
 {"OMN", "Asia", "Oman", "2020-05-05", 2735., 98., 86.286, 13., 1., 0.429, 
  535.579, 19.191, 16.897, 2.546, 0.196, 0.084, 1.28, "", "", "", "", "", "", 
  "", "", "", "", "", "", "", "", "", "", "", "", "", "", "", "", "", "", "", 
  "", 87.96, 5.106622*^6, 14.98, 30.7, 2.355, 1.53, 37960.709, "", 266.342, 
  12.61, 0.5, 15.6, 97.4, 1.6, 77.86, 0.813}, 
 {"OMN", "Asia", "Oman", "2020-05-06", 2903., 168., 89.857, 13., 0., 0.429, 
  568.478, 32.898, 17.596, 2.546, 0., 0.084, 1.3, "", "", "", "", "", "", "", 
  "", "", "", "", "", "", "", "", "", "", "", "", "", "", "", "", "", "", "", 
  87.96, 5.106622*^6, 14.98, 30.7, 2.355, 1.53, 37960.709, "", 266.342, 
  12.61, 0.5, 15.6, 97.4, 1.6, 77.86, 0.813}, 
 {"OMN", "Asia", "Oman", "2020-05-07", 2958., 55., 87.143, 15., 2., 0.571, 
  579.248, 10.77, 17.065, 2.937, 0.392, 0.112, 1.32, "", "", "", "", "", "", 
  "", "", "", "", "", "", "", "", "", "", "", "", "", "", "", "", "", "", "", 
  "", 87.96, 5.106622*^6, 14.98, 30.7, 2.355, 1.53, 37960.709, "", 266.342, 
  12.61, 0.5, 15.6, 97.4, 1.6, 77.86, 0.813}, 
 {"OMN", "Asia", "Oman", "2020-05-08", 3112., 154., 95., 16., 1., 0.714, 
  609.405, 30.157, 18.603, 3.133, 0.196, 0.14, 1.35, "", "", "", "", "", "", 
  "", "", "", "", "", "", "", "", "", "", "", "", "", "", "", "", "", "", "", 
  "", 87.96, 5.106622*^6, 14.98, 30.7, 2.355, 1.53, 37960.709, "", 266.342, 
  12.61, 0.5, 15.6, 97.4, 1.6, 77.86, 0.813}, 
 {"OMN", "Asia", "Oman", "2020-05-09", 3224., 112., 105.857, 17., 1., 0.714, 
  631.337, 21.932, 20.729, 3.329, 0.196, 0.14, 1.37, "", "", "", "", "", "", 
  "", "", "", "", "", "", "", "", "", "", "", "", "", "", "", "", "", "", "", 
  "", 87.96, 5.106622*^6, 14.98, 30.7, 2.355, 1.53, 37960.709, "", 266.342, 
  12.61, 0.5, 15.6, 97.4, 1.6, 77.86, 0.813}, 
 {"OMN", "Asia", "Oman", "2020-05-10", 3399., 175., 118.714, 17., 0., 0.714, 
  665.606, 34.269, 23.247, 3.329, 0., 0.14, 1.39, "", "", "", "", "", "", "", 
  "", "", "", "", "", "", "", "", "", "", "", "", "", "", "", "", "", "", "", 
  87.96, 5.106622*^6, 14.98, 30.7, 2.355, 1.53, 37960.709, "", 266.342, 
  12.61, 0.5, 15.6, 97.4, 1.6, 77.86, 0.813}, 
 {"OMN", "Asia", "Oman", "2020-05-11", 3573., 174., 133.714, 17., 0., 0.714, 
  699.68, 34.073, 26.184, 3.329, 0., 0.14, 1.42, "", "", "", "", "", "", "", 
  "", "", "", "", "", "", "", "", "", "", "", "", "", "", "", "", "", "", "", 
  87.96, 5.106622*^6, 14.98, 30.7, 2.355, 1.53, 37960.709, "", 266.342, 
  12.61, 0.5, 15.6, 97.4, 1.6, 77.86, 0.813}, 
 {"OMN", "Asia", "Oman", "2020-05-12", 3721., 148., 140.857, 17., 0., 0.571, 
  728.662, 28.982, 27.583, 3.329, 0., 0.112, 1.43, "", "", "", "", "", "", 
  "", "", "", "", "", "", "", "", "", "", "", "", "", "", "", "", "", "", "", 
  "", 87.96, 5.106622*^6, 14.98, 30.7, 2.355, 1.53, 37960.709, "", 266.342, 
  12.61, 0.5, 15.6, 97.4, 1.6, 77.86, 0.813}, 
 {"OMN", "Asia", "Oman", "2020-05-13", 4019., 298., 159.429, 17., 0., 0.571, 
  787.017, 58.356, 31.22, 3.329, 0., 0.112, 1.45, "", "", "", "", "", "", "", 
  "", "", "", "", "", "", "", "", "", "", "", "", "", "", "", "", "", "", "", 
  87.96, 5.106622*^6, 14.98, 30.7, 2.355, 1.53, 37960.709, "", 266.342, 
  12.61, 0.5, 15.6, 97.4, 1.6, 77.86, 0.813}, 
 {"OMN", "Asia", "Oman", "2020-05-14", 4341., 322., 197.571, 18., 1., 0.429, 
  850.073, 63.055, 38.689, 3.525, 0.196, 0.084, 1.46, "", "", "", "", "", "", 
  "", "", "", "", "", "", "", "", "", "", "", "", "", "", "", "", "", "", "", 
  "", 87.96, 5.106622*^6, 14.98, 30.7, 2.355, 1.53, 37960.709, "", 266.342, 
  12.61, 0.5, 15.6, 97.4, 1.6, 77.86, 0.813}, 
 {"OMN", "Asia", "Oman", "2020-05-15", 4625., 284., 216.143, 20., 2., 0.571, 
  905.687, 55.614, 42.326, 3.916, 0.392, 0.112, 1.45, "", "", "", "", "", "", 
  "", "", "", "", "", "", "", "", "", "", "", "", "", "", "", "", "", "", "", 
  "", 87.96, 5.106622*^6, 14.98, 30.7, 2.355, 1.53, 37960.709, "", 266.342, 
  12.61, 0.5, 15.6, 97.4, 1.6, 77.86, 0.813}, 
 {"OMN", "Asia", "Oman", "2020-05-16", 5029., 404., 257.857, 21., 1., 0.571, 
  984.8, 79.113, 50.495, 4.112, 0.196, 0.112, 1.44, "", "", "", "", "", "", 
  "", "", "", "", "", "", "", "", "", "", "", "", "", "", "", "", "", "", "", 
  "", 87.96, 5.106622*^6, 14.98, 30.7, 2.355, 1.53, 37960.709, "", 266.342, 
  12.61, 0.5, 15.6, 97.4, 1.6, 77.86, 0.813}, 
 {"OMN", "Asia", "Oman", "2020-05-17", 5186., 157., 255.286, 22., 1., 0.714, 
  1015.544, 30.744, 49.991, 4.308, 0.196, 0.14, 1.43, "", "", "", "", "", "", 
  "", "", "", "", "", "", "", "", "", "", "", "", "", "", "", "", "", "", "", 
  "", 87.96, 5.106622*^6, 14.98, 30.7, 2.355, 1.53, 37960.709, "", 266.342, 
  12.61, 0.5, 15.6, 97.4, 1.6, 77.86, 0.813}, 
 {"OMN", "Asia", "Oman", "2020-05-18", 5379., 193., 258., 25., 3., 1.143, 
  1053.338, 37.794, 50.523, 4.896, 0.587, 0.224, 1.42, "", "", "", "", "", 
  "", "", "", "", "", "", "", "", "", "", "", "", "", "", "", "", "", "", "", 
  "", "", 87.96, 5.106622*^6, 14.98, 30.7, 2.355, 1.53, 37960.709, "", 
  266.342, 12.61, 0.5, 15.6, 97.4, 1.6, 77.86, 0.813}, 
 {"OMN", "Asia", "Oman", "2020-05-19", 5671., 292., 278.571, 27., 2., 1.429, 
  1110.519, 57.181, 54.551, 5.287, 0.392, 0.28, 1.42, "", "", "", "", "", "", 
  "", "", "", "", "", "", "", "", "", "", "", "", "", "", "", "", "", "", "", 
  "", 87.96, 5.106622*^6, 14.98, 30.7, 2.355, 1.53, 37960.709, "", 266.342, 
  12.61, 0.5, 15.6, 97.4, 1.6, 77.86, 0.813}, 
 {"OMN", "Asia", "Oman", "2020-05-20", 6043., 372., 289.143, 30., 3., 1.857, 
  1183.365, 72.847, 56.621, 5.875, 0.587, 0.364, 1.42, "", "", "", "", "", 
  "", "", "", "", "", "", "", "", "", "", "", "", "", "", "", "", "", "", "", 
  "", "", 87.96, 5.106622*^6, 14.98, 30.7, 2.355, 1.53, 37960.709, "", 
  266.342, 12.61, 0.5, 15.6, 97.4, 1.6, 77.86, 0.813}, 
 {"OMN", "Asia", "Oman", "2020-05-21", 6370., 327., 289.857, 31., 1., 1.857, 
  1247.4, 64.035, 56.761, 6.071, 0.196, 0.364, 1.42, "", "", "", "", "", "", 
  "", "", "", "", "", "", "", "", "", "", "", "", "", "", "", "", "", "", "", 
  "", 86.11, 5.106622*^6, 14.98, 30.7, 2.355, 1.53, 37960.709, "", 266.342, 
  12.61, 0.5, 15.6, 97.4, 1.6, 77.86, 0.813}, 
 {"OMN", "Asia", "Oman", "2020-05-22", 6794., 424., 309.857, 34., 3., 2., 
  1330.429, 83.029, 60.678, 6.658, 0.587, 0.392, 1.41, "", "", "", "", "", 
  "", "", "", "", "", "", "", "", "", "", "", "", "", "", "", "", "", "", "", 
  "", "", 86.11, 5.106622*^6, 14.98, 30.7, 2.355, 1.53, 37960.709, "", 
  266.342, 12.61, 0.5, 15.6, 97.4, 1.6, 77.86, 0.813}, 
 {"OMN", "Asia", "Oman", "2020-05-23", 7257., 463., 318.286, 36., 2., 2.143, 
  1421.096, 90.667, 62.328, 7.05, 0.392, 0.42, 1.41, "", "", "", "", "", "", 
  "", "", "", "", "", "", "", "", "", "", "", "", "", "", "", "", "", "", "", 
  "", 86.11, 5.106622*^6, 14.98, 30.7, 2.355, 1.53, 37960.709, "", 266.342, 
  12.61, 0.5, 15.6, 97.4, 1.6, 77.86, 0.813}, 
 {"OMN", "Asia", "Oman", "2020-05-24", 7770., 513., 369.143, 37., 1., 2.143, 
  1521.554, 100.458, 72.287, 7.245, 0.196, 0.42, 1.4, "", "", "", "", "", "", 
  "", "", "", "", "", "", "", "", "", "", "", "", "", "", "", "", "", "", "", 
  "", 86.11, 5.106622*^6, 14.98, 30.7, 2.355, 1.53, 37960.709, "", 266.342, 
  12.61, 0.5, 15.6, 97.4, 1.6, 77.86, 0.813}, 
 {"OMN", "Asia", "Oman", "2020-05-25", 7770., 0., 341.571, 37., 0., 1.714, 
  1521.554, 0., 66.888, 7.245, 0., 0.336, 1.39, "", "", "", "", "", "", "", 
  "", "", "", "", "", "", "", "", "", "", "", "", "", "", "", "", "", "", "", 
  86.11, 5.106622*^6, 14.98, 30.7, 2.355, 1.53, 37960.709, "", 266.342, 
  12.61, 0.5, 15.6, 97.4, 1.6, 77.86, 0.813}, 
 {"OMN", "Asia", "Oman", "2020-05-26", 8118., 348., 349.571, 37., 0., 1.429, 
  1589.701, 68.147, 68.455, 7.245, 0., 0.28, 1.4, "", "", "", "", "", "", "", 
  "", "", "", "", "", "", "", "", "", "", "", "", "", "", "", "", "", "", "", 
  86.11, 5.106622*^6, 14.98, 30.7, 2.355, 1.53, 37960.709, "", 266.342, 
  12.61, 0.5, 15.6, 97.4, 1.6, 77.86, 0.813}, 
 {"OMN", "Asia", "Oman", "2020-05-27", 8373., 255., 332.857, 39., 2., 1.286, 
  1639.636, 49.935, 65.181, 7.637, 0.392, 0.252, 1.41, "", "", "", "", "", 
  "", "", "", "", "", "", "", "", "", "", "", "", "", "", "", "", "", "", "", 
  "", "", 86.11, 5.106622*^6, 14.98, 30.7, 2.355, 1.53, 37960.709, "", 
  266.342, 12.61, 0.5, 15.6, 97.4, 1.6, 77.86, 0.813}, 
 {"OMN", "Asia", "Oman", "2020-05-28", 9009., 636., 377., 40., 1., 1.286, 
  1764.18, 124.544, 73.826, 7.833, 0.196, 0.252, 1.43, "", "", "", "", "", 
  "", "", "", "", "", "", "", "", "", "", "", "", "", "", "", "", "", "", "", 
  "", "", 86.11, 5.106622*^6, 14.98, 30.7, 2.355, 1.53, 37960.709, "", 
  266.342, 12.61, 0.5, 15.6, 97.4, 1.6, 77.86, 0.813}, 
 {"OMN", "Asia", "Oman", "2020-05-29", 9820., 811., 432.286, 40., 0., 0.857, 
  1922.993, 158.813, 84.652, 7.833, 0., 0.168, 1.43, "", "", "", "", "", "", 
  "", "", "", "", "", "", "", "", "", "", "", "", "", "", "", "", "", "", "", 
  "", 86.11, 5.106622*^6, 14.98, 30.7, 2.355, 1.53, 37960.709, "", 266.342, 
  12.61, 0.5, 15.6, 97.4, 1.6, 77.86, 0.813}, 
 {"OMN", "Asia", "Oman", "2020-05-30", 10423., 603., 452.286, 42., 2., 0.857, 
  2041.075, 118.082, 88.568, 8.225, 0.392, 0.168, 1.43, "", "", "", "", "", 
  "", "", "", "", "", "", "", "", "", "", "", "", "", "", "", "", "", "", "", 
  "", "", 86.11, 5.106622*^6, 14.98, 30.7, 2.355, 1.53, 37960.709, "", 
  266.342, 12.61, 0.5, 15.6, 97.4, 1.6, 77.86, 0.813}, 
 {"OMN", "Asia", "Oman", "2020-05-31", 11437., 1014., 523.857, 49., 7., 
  1.714, 2239.641, 198.566, 102.584, 9.595, 1.371, 0.336, 1.42, "", "", "", 
  "", "", "", "", "", "", "", "", "", "", "", "", "", "", "", "", "", "", "", 
  "", "", "", "", 86.11, 5.106622*^6, 14.98, 30.7, 2.355, 1.53, 37960.709, 
  "", 266.342, 12.61, 0.5, 15.6, 97.4, 1.6, 77.86, 0.813}, 
 {"OMN", "Asia", "Oman", "2020-06-01", 12223., 786., 636.143, 50., 1., 1.857, 
  2393.559, 153.918, 124.572, 9.791, 0.196, 0.364, 1.4, "", "", "", "", "", 
  "", "", "", "", "", "", "", "", "", "", "", "", "", "", "", "", "", "", "", 
  "", "", 86.11, 5.106622*^6, 14.98, 30.7, 2.355, 1.53, 37960.709, "", 
  266.342, 12.61, 0.5, 15.6, 97.4, 1.6, 77.86, 0.813}, 
 {"OMN", "Asia", "Oman", "2020-06-02", 12799., 576., 668.714, 59., 9., 3.143, 
  2506.354, 112.795, 130.95, 11.554, 1.762, 0.615, 1.38, "", "", "", "", "", 
  "", "", "", "", "", "", "", "", "", "", "", "", "", "", "", "", "", "", "", 
  "", "", 86.11, 5.106622*^6, 14.98, 30.7, 2.355, 1.53, 37960.709, "", 
  266.342, 12.61, 0.5, 15.6, 97.4, 1.6, 77.86, 0.813}, 
 {"OMN", "Asia", "Oman", "2020-06-03", 13537., 738., 737.714, 67., 8., 4., 
  2650.872, 144.518, 144.462, 13.12, 1.567, 0.783, 1.36, "", "", "", "", "", 
  "", "", "", "", "", "", "", "", "", "", "", "", "", "", "", "", "", "", "", 
  "", "", 86.11, 5.106622*^6, 14.98, 30.7, 2.355, 1.53, 37960.709, "", 
  266.342, 12.61, 0.5, 15.6, 97.4, 1.6, 77.86, 0.813}, 
 {"OMN", "Asia", "Oman", "2020-06-04", 14316., 779., 758.143, 67., 0., 3.857, 
  2803.419, 152.547, 148.463, 13.12, 0., 0.755, 1.34, "", "", "", "", "", "", 
  "", "", 2546., "", "", 0.499, "", "", "", "", "units unclear", "", "", "", 
  "", "", "", "", "", "", 86.11, 5.106622*^6, 14.98, 30.7, 2.355, 1.53, 
  37960.709, "", 266.342, 12.61, 0.5, 15.6, 97.4, 1.6, 77.86, 0.813}, 
 {"OMN", "Asia", "Oman", "2020-06-05", 15086., 770., 752.286, 72., 5., 4.571, 
  2954.203, 150.785, 147.316, 14.099, 0.979, 0.895, 1.32, "", "", "", "", "", 
  "", "", "", 2463., "", "", 0.482, "", "", "", "", "units unclear", "", "", 
  "", "", "", "", "", "", "", 86.11, 5.106622*^6, 14.98, 30.7, 2.355, 1.53, 
  37960.709, "", 266.342, 12.61, 0.5, 15.6, 97.4, 1.6, 77.86, 0.813}, 
 {"OMN", "Asia", "Oman", "2020-06-06", 16016., 930., 799., 72., 0., 4.286, 
  3136.32, 182.116, 156.464, 14.099, 0., 0.839, 1.31, "", "", "", "", "", "", 
  "", "", 3128., "", "", 0.613, "", "", "", "", "units unclear", "", "", "", 
  "", "", "", "", "", "", 86.11, 5.106622*^6, 14.98, 30.7, 2.355, 1.53, 
  37960.709, "", 266.342, 12.61, 0.5, 15.6, 97.4, 1.6, 77.86, 0.813}, 
 {"OMN", "Asia", "Oman", "2020-06-07", 16882., 866., 777.857, 75., 3., 3.714, 
  3305.904, 169.584, 152.323, 14.687, 0.587, 0.727, 1.29, "", "", "", "", "", 
  "", "", "", 2907., "", "", 0.569, "", "", "", "", "units unclear", "", "", 
  "", "", "", "", "", "", "", 86.11, 5.106622*^6, 14.98, 30.7, 2.355, 1.53, 
  37960.709, "", 266.342, 12.61, 0.5, 15.6, 97.4, 1.6, 77.86, 0.813}, 
 {"OMN", "Asia", "Oman", "2020-06-08", 17486., 604., 751.857, 81., 6., 4.429, 
  3424.181, 118.278, 147.232, 15.862, 1.175, 0.867, 1.28, "", "", "", "", "", 
  "", "", "", 2697., "", "", 0.528, "", "", "", "", "units unclear", "", "", 
  "", "", "", "", "", "", "", 86.11, 5.106622*^6, 14.98, 30.7, 2.355, 1.53, 
  37960.709, "", 266.342, 12.61, 0.5, 15.6, 97.4, 1.6, 77.86, 0.813}, 
 {"OMN", "Asia", "Oman", "2020-06-09", 18198., 712., 771.286, 83., 2., 3.429, 
  3563.608, 139.427, 151.036, 16.253, 0.392, 0.671, 1.27, "", "", "", "", "", 
  "", "", "", 2688., "", "", 0.526, "", "", "", "", "units unclear", "", "", 
  "", "", "", "", "", "", "", 86.11, 5.106622*^6, 14.98, 30.7, 2.355, 1.53, 
  37960.709, "", 266.342, 12.61, 0.5, 15.6, 97.4, 1.6, 77.86, 0.813}, 
 {"OMN", "Asia", "Oman", "2020-06-10", 18887., 689., 764.286, 84., 1., 2.429, 
  3698.531, 134.923, 149.666, 16.449, 0.196, 0.476, 1.26, "", "", "", "", "", 
  "", "", "", 2658., "", "", 0.521, 2727., 0.534, 0.28, 3.6, "units unclear", 
  "", "", "", "", "", "", "", "", "", 86.11, 5.106622*^6, 14.98, 30.7, 2.355, 
  1.53, 37960.709, "", 266.342, 12.61, 0.5, 15.6, 97.4, 1.6, 77.86, 0.813}, 
 {"OMN", "Asia", "Oman", "2020-06-11", 19954., 1067., 805.429, 89., 5., 
  3.143, 3907.475, 208.944, 157.722, 17.428, 0.979, 0.615, 1.25, "", "", "", 
  "", "", "", "", "", 2747., "", "", 0.538, 2755., 0.539, 0.292, 3.4, 
  "units unclear", "", "", "", "", "", "", "", "", "", 86.11, 5.106622*^6, 
  14.98, 30.7, 2.355, 1.53, 37960.709, "", 266.342, 12.61, 0.5, 15.6, 97.4, 
  1.6, 77.86, 0.813}, {"OMN", "Asia", "Oman", "2020-06-12", 21071., 1117., 
  855., 96., 7., 3.429, 4126.211, 218.736, 167.43, 18.799, 1.371, 0.671, 
  1.25, "", "", "", "", "", "", "", "", 3502., "", "", 0.686, 2904., 0.569, 
  0.294, 3.4, "units unclear", "", "", "", "", "", "", "", "", "", 86.11, 
  5.106622*^6, 14.98, 30.7, 2.355, 1.53, 37960.709, "", 266.342, 12.61, 0.5, 
  15.6, 97.4, 1.6, 77.86, 0.813}, {"OMN", "Asia", "Oman", "2020-06-13", 
  22077., 1006., 865.857, 99., 3., 3.857, 4323.21, 196.999, 169.556, 19.387, 
  0.587, 0.755, 1.23, "", "", "", "", "", "", "", "", 3135., "", "", 0.614, 
  2905., 0.569, 0.298, 3.4, "units unclear", "", "", "", "", "", "", "", "", 
  "", 87.96, 5.106622*^6, 14.98, 30.7, 2.355, 1.53, 37960.709, "", 266.342, 
  12.61, 0.5, 15.6, 97.4, 1.6, 77.86, 0.813}, 
 {"OMN", "Asia", "Oman", "2020-06-14", 23481., 1404., 942.714, 104., 5., 
  4.143, 4598.147, 274.937, 184.606, 20.366, 0.979, 0.811, 1.22, "", "", "", 
  "", "", "", "", "", 3596., "", "", 0.704, 3003., 0.588, 0.314, 3.2, 
  "units unclear", "", "", "", "", "", "", "", "", "", 87.96, 5.106622*^6, 
  14.98, 30.7, 2.355, 1.53, 37960.709, "", 266.342, 12.61, 0.5, 15.6, 97.4, 
  1.6, 77.86, 0.813}, {"OMN", "Asia", "Oman", "2020-06-15", 24524., 1043., 
  1005.429, 108., 4., 3.857, 4802.392, 204.245, 196.887, 21.149, 0.783, 
  0.755, 1.2, "", "", "", "", "", "", "", "", 3283., "", "", 0.643, 3087., 
  0.605, 0.326, 3.1, "units unclear", "", "", "", "", "", "", "", "", "", 
  87.96, 5.106622*^6, 14.98, 30.7, 2.355, 1.53, 37960.709, "", 266.342, 
  12.61, 0.5, 15.6, 97.4, 1.6, 77.86, 0.813}, 
 {"OMN", "Asia", "Oman", "2020-06-16", 25269., 745., 1010.143, 114., 6., 
  4.429, 4948.281, 145.889, 197.81, 22.324, 1.175, 0.867, 1.19, "", "", "", 
  "", "", "", "", "", 2627., "", "", 0.514, 3078., 0.603, 0.328, 3., 
  "units unclear", "", "", "", "", "", "", "", "", "", 87.96, 5.106622*^6, 
  14.98, 30.7, 2.355, 1.53, 37960.709, "", 266.342, 12.61, 0.5, 15.6, 97.4, 
  1.6, 77.86, 0.813}, {"OMN", "Asia", "Oman", "2020-06-17", 26079., 810., 
  1027.429, 116., 2., 4.571, 5106.898, 158.618, 201.195, 22.716, 0.392, 
  0.895, 1.17, "", "", "", "", "", "", "", "", 2797., "", "", 0.548, 3098., 
  0.607, 0.332, 3., "units unclear", "", "", "", "", "", "", "", "", "", 
  87.96, 5.106622*^6, 14.98, 30.7, 2.355, 1.53, 37960.709, "", 266.342, 
  12.61, 0.5, 15.6, 97.4, 1.6, 77.86, 0.813}, 
 {"OMN", "Asia", "Oman", "2020-06-18", 26818., 739., 980.571, 119., 3., 
  4.286, 5251.613, 144.714, 192.02, 23.303, 0.587, 0.839, 1.16, "", "", "", 
  "", "", "", "", "", 2347., "", "", 0.46, 3041., 0.596, 0.322, 3.1, 
  "units unclear", "", "", "", "", "", "", "", "", "", 87.96, 5.106622*^6, 
  14.98, 30.7, 2.355, 1.53, 37960.709, "", 266.342, 12.61, 0.5, 15.6, 97.4, 
  1.6, 77.86, 0.813}, {"OMN", "Asia", "Oman", "2020-06-19", 27670., 852., 
  942.714, 125., 6., 4.143, 5418.455, 166.842, 184.606, 24.478, 1.175, 0.811, 
  1.16, "", "", "", "", "", "", "", "", 3317., "", "", 0.65, 3015., 0.59, 
  0.313, 3.2, "units unclear", "", "", "", "", "", "", "", "", "", 87.96, 
  5.106622*^6, 14.98, 30.7, 2.355, 1.53, 37960.709, "", 266.342, 12.61, 0.5, 
  15.6, 97.4, 1.6, 77.86, 0.813}, {"OMN", "Asia", "Oman", "2020-06-20", 
  28566., 896., 927., 128., 3., 4.143, 5593.913, 175.458, 181.529, 25.065, 
  0.587, 0.811, 1.16, "", "", "", "", "", "", "", "", 2448., "", "", 0.479, 
  2916., 0.571, 0.318, 3.1, "units unclear", "", "", "", "", "", "", "", "", 
  "", 87.96, 5.106622*^6, 14.98, 30.7, 2.355, 1.53, 37960.709, "", 266.342, 
  12.61, 0.5, 15.6, 97.4, 1.6, 77.86, 0.813}, 
 {"OMN", "Asia", "Oman", "2020-06-21", 29471., 905., 855.714, 131., 3., 
  3.857, 5771.134, 177.221, 167.57, 25.653, 0.587, 0.755, 1.16, "", "", "", 
  "", "", "", "", "", 2804., "", "", 0.549, 2803., 0.549, 0.305, 3.3, 
  "units unclear", "", "", "", "", "", "", "", "", "", 87.96, 5.106622*^6, 
  14.98, 30.7, 2.355, 1.53, 37960.709, "", 266.342, 12.61, 0.5, 15.6, 97.4, 
  1.6, 77.86, 0.813}, {"OMN", "Asia", "Oman", "2020-06-22", 31076., 1605., 
  936., 137., 6., 4.143, 6085.432, 314.298, 183.291, 26.828, 1.175, 0.811, 
  1.17, "", "", "", "", "", "", "", "", 4544., "", "", 0.89, 2983., 0.584, 
  0.314, 3.2, "units unclear", "", "", "", "", "", "", "", "", "", 87.96, 
  5.106622*^6, 14.98, 30.7, 2.355, 1.53, 37960.709, "", 266.342, 12.61, 0.5, 
  15.6, 97.4, 1.6, 77.86, 0.813}, {"OMN", "Asia", "Oman", "2020-06-23", 
  32394., 1318., 1017.857, 140., 3., 3.714, 6343.528, 258.096, 199.321, 
  27.415, 0.587, 0.727, 1.16, "", "", "", "", "", "", "", "", 3940., "", "", 
  0.772, 3171., 0.621, 0.321, 3.1, "units unclear", "", "", "", "", "", "", 
  "", "", "", 87.96, 5.106622*^6, 14.98, 30.7, 2.355, 1.53, 37960.709, "", 
  266.342, 12.61, 0.5, 15.6, 97.4, 1.6, 77.86, 0.813}, 
 {"OMN", "Asia", "Oman", "2020-06-24", 33536., 1142., 1065.286, 142., 2., 
  3.714, 6567.159, 223.631, 208.609, 27.807, 0.392, 0.727, 1.15, "", "", "", 
  "", "", "", "", "", 3585., "", "", 0.702, 3284., 0.643, 0.324, 3.1, 
  "units unclear", "", "", "", "", "", "", "", "", "", 87.96, 5.106622*^6, 
  14.98, 30.7, 2.355, 1.53, 37960.709, "", 266.342, 12.61, 0.5, 15.6, 97.4, 
  1.6, 77.86, 0.813}, {"OMN", "Asia", "Oman", "2020-06-25", 34902., 1366., 
  1154.857, 144., 2., 3.571, 6834.655, 267.496, 226.149, 28.199, 0.392, 
  0.699, 1.14, "", "", "", "", "", "", "", "", 3835., "", "", 0.751, 3496., 
  0.685, 0.33, 3., "units unclear", "", "", "", "", "", "", "", "", "", 
  87.96, 5.106622*^6, 14.98, 30.7, 2.355, 1.53, 37960.709, "", 266.342, 
  12.61, 0.5, 15.6, 97.4, 1.6, 77.86, 0.813}, 
 {"OMN", "Asia", "Oman", "2020-06-26", 36034., 1132., 1194.857, 153., 9., 4., 
  7056.328, 221.673, 233.982, 29.961, 1.762, 0.783, 1.13, "", "", "", "", "", 
  "", "", "", 4013., "", "", 0.786, 3596., 0.704, 0.332, 3., "units unclear", 
  "", "", "", "", "", "", "", "", "", 87.96, 5.106622*^6, 14.98, 30.7, 2.355, 
  1.53, 37960.709, "", 266.342, 12.61, 0.5, 15.6, 97.4, 1.6, 77.86, 0.813}, 
 {"OMN", "Asia", "Oman", "2020-06-27", 36953., 919., 1198.143, 159., 6., 
  4.429, 7236.29, 179.962, 234.625, 31.136, 1.175, 0.867, 1.12, "", "", "", 
  "", "", "", "", "", 2508., "", "", 0.491, 3604., 0.706, 0.332, 3., 
  "units unclear", "", "", "", "", "", "", "", "", "", 87.96, 5.106622*^6, 
  14.98, 30.7, 2.355, 1.53, 37960.709, "", 266.342, 12.61, 0.5, 15.6, 97.4, 
  1.6, 77.86, 0.813}, {"OMN", "Asia", "Oman", "2020-06-28", 38150., 1197., 
  1239.857, 163., 4., 4.571, 7470.692, 234.402, 242.794, 31.919, 0.783, 
  0.895, 1.11, "", "", "", "", "", "", "", "", 3292., "", "", 0.645, 3674., 
  0.719, 0.337, 3., "units unclear", "", "", "", "", "", "", "", "", "", 
  87.96, 5.106622*^6, 14.98, 30.7, 2.355, 1.53, 37960.709, "", 266.342, 
  12.61, 0.5, 15.6, 97.4, 1.6, 77.86, 0.813}, 
 {"OMN", "Asia", "Oman", "2020-06-29", 39060., 910., 1140.571, 169., 6., 
  4.571, 7648.892, 178.2, 223.351, 33.094, 1.175, 0.895, 1.1, "", "", "", "", 
  "", "", "", "", 3191., "", "", 0.625, 3481., 0.682, 0.328, 3.1, 
  "units unclear", "", "", "", "", "", "", "", "", "", 87.96, 5.106622*^6, 
  14.98, 30.7, 2.355, 1.53, 37960.709, "", 266.342, 12.61, 0.5, 15.6, 97.4, 
  1.6, 77.86, 0.813}, {"OMN", "Asia", "Oman", "2020-06-30", 40070., 1010., 
  1096.571, 176., 7., 5.143, 7846.674, 197.782, 214.735, 34.465, 1.371, 
  1.007, 1.1, "", "", "", "", "", "", "", "", 3121., "", "", 0.611, 3364., 
  0.659, 0.326, 3.1, "units unclear", "", "", "", "", "", "", "", "", "", 
  87.96, 5.106622*^6, 14.98, 30.7, 2.355, 1.53, 37960.709, "", 266.342, 
  12.61, 0.5, 15.6, 97.4, 1.6, 77.86, 0.813}, 
 {"OMN", "Asia", "Oman", "2020-07-01", 41194., 1124., 1094., 185., 9., 6.143, 
  8066.781, 220.106, 214.232, 36.227, 1.762, 1.203, 1.1, "", "", "", "", "", 
  "", "", "", 3533., "", "", 0.692, 3356., 0.657, 0.326, 3.1, 
  "units unclear", "", "", "", "", "", "", "", "", "", 87.96, 5.106622*^6, 
  14.98, 30.7, 2.355, 1.53, 37960.709, "", 266.342, 12.61, 0.5, 15.6, 97.4, 
  1.6, 77.86, 0.813}, {"OMN", "Asia", "Oman", "2020-07-02", 42555., 1361., 
  1093.286, 188., 3., 6.286, 8333.297, 266.517, 214.092, 36.815, 0.587, 
  1.231, 1.1, "", "", "", "", "", "", "", "", 4049., "", "", 0.793, 3387., 
  0.663, 0.323, 3.1, "units unclear", "", "", "", "", "", "", "", "", "", 
  87.96, 5.106622*^6, 14.98, 30.7, 2.355, 1.53, 37960.709, "", 266.342, 
  12.61, 0.5, 15.6, 97.4, 1.6, 77.86, 0.813}, 
 {"OMN", "Asia", "Oman", "2020-07-03", 43929., 1374., 1127.857, 193., 5., 
  5.714, 8602.36, 269.062, 220.862, 37.794, 0.979, 1.119, 1.1, "", "", "", 
  "", "", "", "", "", 3834., "", "", 0.751, 3361., 0.658, 0.336, 3., 
  "units unclear", "", "", "", "", "", "", "", "", "", 87.96, 5.106622*^6, 
  14.98, 30.7, 2.355, 1.53, 37960.709, "", 266.342, 12.61, 0.5, 15.6, 97.4, 
  1.6, 77.86, 0.813}, {"OMN", "Asia", "Oman", "2020-07-04", 45106., 1177., 
  1164.714, 203., 10., 6.286, 8832.845, 230.485, 228.079, 39.752, 1.958, 
  1.231, 1.1, "", "", "", "", "", "", "", "", 2992., "", "", 0.586, 3430., 
  0.672, 0.34, 2.9, "units unclear", "", "", "", "", "", "", "", "", "", 
  87.96, 5.106622*^6, 14.98, 30.7, 2.355, 1.53, 37960.709, "", 266.342, 
  12.61, 0.5, 15.6, 97.4, 1.6, 77.86, 0.813}, 
 {"OMN", "Asia", "Oman", "2020-07-05", 46178., 1072., 1146.857, 213., 10., 
  7.143, 9042.768, 209.924, 224.582, 41.711, 1.958, 1.399, 1.09, "", "", "", 
  "", "", "", "", "", 3515., "", "", 0.688, 3462., 0.678, 0.331, 3., 
  "units unclear", "", "", "", "", "", "", "", "", "", 87.96, 5.106622*^6, 
  14.98, 30.7, 2.355, 1.53, 37960.709, "", 266.342, 12.61, 0.5, 15.6, 97.4, 
  1.6, 77.86, 0.813}, {"OMN", "Asia", "Oman", "2020-07-06", 47735., 1557., 
  1239.286, 218., 5., 7., 9347.667, 304.898, 242.682, 42.69, 0.979, 1.371, 
  1.09, "", "", "", "", "", "", "", "", 3852., "", "", 0.754, 3557., 0.697, 
  0.348, 2.9, "units unclear", "", "", "", "", "", "", "", "", "", 87.96, 
  5.106622*^6, 14.98, 30.7, 2.355, 1.53, 37960.709, "", 266.342, 12.61, 0.5, 
  15.6, 97.4, 1.6, 77.86, 0.813}, {"OMN", "Asia", "Oman", "2020-07-07", 
  48997., 1262., 1275.286, 224., 6., 6.857, 9594.797, 247.13, 249.732, 
  43.865, 1.175, 1.343, 1.09, "", "", "", "", "", "", "", "", 4007., "", "", 
  0.785, 3683., 0.721, 0.346, 2.9, "units unclear", "", "", "", "", "", "", 
  "", "", "", 87.96, 5.106622*^6, 14.98, 30.7, 2.355, 1.53, 37960.709, "", 
  266.342, 12.61, 0.5, 15.6, 97.4, 1.6, 77.86, 0.813}, 
 {"OMN", "Asia", "Oman", "2020-07-08", 50207., 1210., 1287.571, 233., 9., 
  6.857, 9831.744, 236.947, 252.138, 45.627, 1.762, 1.343, 1.08, "", "", "", 
  "", "", "", "", "", 3987., "", "", 0.781, 3748., 0.734, 0.344, 2.9, 
  "units unclear", "", "", "", "", "", "", "", "", "", 87.96, 5.106622*^6, 
  14.98, 30.7, 2.355, 1.53, 37960.709, "", 266.342, 12.61, 0.5, 15.6, 97.4, 
  1.6, 77.86, 0.813}, {"OMN", "Asia", "Oman", "2020-07-09", 51725., 1518., 
  1310., 236., 3., 6.857, 10129.005, 297.261, 256.53, 46.215, 0.587, 1.343, 
  1.08, "", "", "", "", "", "", "", "", 5456., "", "", 1.068, 3949., 0.773, 
  0.332, 3., "units unclear", "", "", "", "", "", "", "", "", "", 87.96, 
  5.106622*^6, 14.98, 30.7, 2.355, 1.53, 37960.709, "", 266.342, 12.61, 0.5, 
  15.6, 97.4, 1.6, 77.86, 0.813}, {"OMN", "Asia", "Oman", "2020-07-10", 
  53614., 1889., 1383.571, 244., 8., 7.286, 10498.917, 369.912, 270.937, 
  47.781, 1.567, 1.427, 1.07, "", "", "", "", "", "", "", "", 4574., "", "", 
  0.896, 4055., 0.794, 0.341, 2.9, "units unclear", "", "", "", "", "", "", 
  "", "", "", 87.96, 5.106622*^6, 14.98, 30.7, 2.355, 1.53, 37960.709, "", 
  266.342, 12.61, 0.5, 15.6, 97.4, 1.6, 77.86, 0.813}, 
 {"OMN", "Asia", "Oman", "2020-07-11", 54697., 1083., 1370.143, 248., 4., 
  6.429, 10710.994, 212.078, 268.307, 48.564, 0.783, 1.259, 1.06, "", "", "", 
  "", "", "", "", "", 3833., "", "", 0.751, 4175., 0.818, 0.328, 3., 
  "units unclear", "", "", "", "", "", "", "", "", "", 87.96, 5.106622*^6, 
  14.98, 30.7, 2.355, 1.53, 37960.709, "", 266.342, 12.61, 0.5, 15.6, 97.4, 
  1.6, 77.86, 0.813}, {"OMN", "Asia", "Oman", "2020-07-12", 56015., 1318., 
  1405.286, 257., 9., 6.286, 10969.091, 258.096, 275.189, 50.327, 1.762, 
  1.231, 1.05, "", "", "", "", "", "", "", "", 3570., "", "", 0.699, 4183., 
  0.819, 0.336, 3., "units unclear", "", "", "", "", "", "", "", "", "", 
  87.96, 5.106622*^6, 14.98, 30.7, 2.355, 1.53, 37960.709, "", 266.342, 
  12.61, 0.5, 15.6, 97.4, 1.6, 77.86, 0.813}, 
 {"OMN", "Asia", "Oman", "2020-07-13", 58179., 2164., 1492., 259., 2., 5.857, 
  11392.854, 423.763, 292.17, 50.718, 0.392, 1.147, 1.04, "", "", "", "", "", 
  "", "", "", 6173., "", "", 1.209, 4514., 0.884, 0.331, 3., "units unclear", 
  "", "", "", "", "", "", "", "", "", 87.96, 5.106622*^6, 14.98, 30.7, 2.355, 
  1.53, 37960.709, "", 266.342, 12.61, 0.5, 15.6, 97.4, 1.6, 77.86, 0.813}, 
 {"OMN", "Asia", "Oman", "2020-07-14", 59568., 1389., 1510.143, 273., 14., 
  7., 11664.854, 272., 295.722, 53.46, 2.742, 1.371, 1.03, "", "", "", "", 
  "", "", "", "", 4044., "", "", 0.792, 4520., 0.885, 0.334, 3., 
  "units unclear", "", "", "", "", "", "", "", "", "", 87.96, 5.106622*^6, 
  14.98, 30.7, 2.355, 1.53, 37960.709, "", 266.342, 12.61, 0.5, 15.6, 97.4, 
  1.6, 77.86, 0.813}, {"OMN", "Asia", "Oman", "2020-07-15", 61247., 1679., 
  1577.143, 281., 8., 6.857, 11993.643, 328.789, 308.843, 55.027, 1.567, 
  1.343, 1.01, "", "", "", "", "", "", "", "", 4613., "", "", 0.903, 4609., 
  0.903, 0.342, 2.9, "units unclear", "", "", "", "", "", "", "", "", "", 
  87.96, 5.106622*^6, 14.98, 30.7, 2.355, 1.53, 37960.709, "", 266.342, 
  12.61, 0.5, 15.6, 97.4, 1.6, 77.86, 0.813}, 
 {"OMN", "Asia", "Oman", "2020-07-16", 62574., 1327., 1549.857, 290., 9., 
  7.714, 12253.501, 259.859, 303.499, 56.789, 1.762, 1.511, 0.99, "", "", "", 
  "", "", "", "", "", 4704., "", "", 0.921, 4502., 0.882, 0.344, 2.9, 
  "units unclear", "", "", "", "", "", "", "", "", "", 87.96, 5.106622*^6, 
  14.98, 30.7, 2.355, 1.53, 37960.709, "", 266.342, 12.61, 0.5, 15.6, 97.4, 
  1.6, 77.86, 0.813}, {"OMN", "Asia", "Oman", "2020-07-17", 64193., 1619., 
  1511.286, 298., 8., 7.714, 12570.541, 317.039, 295.946, 58.356, 1.567, 
  1.511, 0.98, "", "", "", "", "", "", "", "", 4721., "", "", 0.924, 4523., 
  0.886, 0.334, 3., "units unclear", "", "", "", "", "", "", "", "", "", 
  87.96, 5.106622*^6, 14.98, 30.7, 2.355, 1.53, 37960.709, "", 266.342, 
  12.61, 0.5, 15.6, 97.4, 1.6, 77.86, 0.813}, 
 {"OMN", "Asia", "Oman", "2020-07-18", 65504., 1311., 1543.857, 308., 10., 
  8.571, 12827.266, 256.725, 302.325, 60.314, 1.958, 1.678, 0.96, "", "", "", 
  "", "", "", "", "", 3976., "", "", 0.779, 4543., 0.89, 0.34, 2.9, 
  "units unclear", "", "", "", "", "", "", "", "", "", 87.96, 5.106622*^6, 
  14.98, 30.7, 2.355, 1.53, 37960.709, "", 266.342, 12.61, 0.5, 15.6, 97.4, 
  1.6, 77.86, 0.813}, {"OMN", "Asia", "Oman", "2020-07-19", 66661., 1157., 
  1520.857, 318., 10., 8.714, 13053.835, 226.569, 297.821, 62.272, 1.958, 
  1.706, 0.94, "", "", "", "", "", "", "", "", 3943., "", "", 0.772, 4596., 
  0.9, 0.331, 3., "units unclear", "", "", "", "", "", "", "", "", "", 87.96, 
  5.106622*^6, 14.98, 30.7, 2.355, 1.53, 37960.709, "", 266.342, 12.61, 0.5, 
  15.6, 97.4, 1.6, 77.86, 0.813}, {"OMN", "Asia", "Oman", "2020-07-20", 
  68400., 1739., 1460.143, 326., 8., 9.571, 13394.373, 340.538, 285.931, 
  63.839, 1.567, 1.874, 0.92, "", "", "", "", "", "", "", "", 3957., "", "", 
  0.775, 4280., 0.838, 0.341, 2.9, "units unclear", "", "", "", "", "", "", 
  "", "", "", 87.96, 5.106622*^6, 14.98, 30.7, 2.355, 1.53, 37960.709, "", 
  266.342, 12.61, 0.5, 15.6, 97.4, 1.6, 77.86, 0.813}, 
 {"OMN", "Asia", "Oman", "2020-07-21", 69887., 1487., 1474.143, 337., 11., 
  9.143, 13685.564, 291.191, 288.673, 65.993, 2.154, 1.79, 0.9, "", "", "", 
  "", "", "", "", "", 4701., "", "", 0.921, 4374., 0.857, 0.337, 3., 
  "units unclear", "", "", "", "", "", "", "", "", "", 87.96, 5.106622*^6, 
  14.98, 30.7, 2.355, 1.53, 37960.709, "", 266.342, 12.61, 0.5, 15.6, 97.4, 
  1.6, 77.86, 0.813}, {"OMN", "Asia", "Oman", "2020-07-22", 71547., 1660., 
  1471.429, 349., 12., 9.714, 14010.632, 325.068, 288.141, 68.343, 2.35, 
  1.902, 0.88, "", "", "", "", "", "", "", "", 4798., "", "", 0.94, 4400., 
  0.862, 0.334, 3., "units unclear", "", "", "", "", "", "", "", "", "", 
  87.96, 5.106622*^6, 14.98, 30.7, 2.355, 1.53, 37960.709, "", 266.342, 
  12.61, 0.5, 15.6, 97.4, 1.6, 77.86, 0.813}, 
 {"OMN", "Asia", "Oman", "2020-07-23", 72646., 1099., 1438.857, 355., 6., 
  9.286, 14225.842, 215.211, 281.763, 69.518, 1.175, 1.818, 0.85, "", "", "", 
  "", "", "", "", "", 3344., "", "", 0.655, 4206., 0.824, 0.342, 2.9, 
  "units unclear", "", "", "", "", "", "", "", "", "", 87.96, 5.106622*^6, 
  14.98, 30.7, 2.355, 1.53, 37960.709, "", 266.342, 12.61, 0.5, 15.6, 97.4, 
  1.6, 77.86, 0.813}, {"OMN", "Asia", "Oman", "2020-07-24", 73791., 1145., 
  1371.143, 359., 4., 8.714, 14450.061, 224.219, 268.503, 70.301, 0.783, 
  1.706, 0.83, "", "", "", "", "", "", "", "", 3138., "", "", 0.614, 3980., 
  0.779, 0.345, 2.9, "units unclear", "", "", "", "", "", "", "", "", "", 
  87.96, 5.106622*^6, 14.98, 30.7, 2.355, 1.53, 37960.709, "", 266.342, 
  12.61, 0.5, 15.6, 97.4, 1.6, 77.86, 0.813}, 
 {"OMN", "Asia", "Oman", "2020-07-25", 74858., 1067., 1336.286, 371., 12., 
  9., 14659.006, 208.944, 261.677, 72.651, 2.35, 1.762, 0.8, "", "", "", "", 
  "", "", "", "", 3076., "", "", 0.602, 3851., 0.754, 0.347, 2.9, 
  "units unclear", "", "", "", "", "", "", "", "", "", 100., 5.106622*^6, 
  14.98, 30.7, 2.355, 1.53, 37960.709, "", 266.342, 12.61, 0.5, 15.6, 97.4, 
  1.6, 77.86, 0.813}, {"OMN", "Asia", "Oman", "2020-07-26", 76005., 1147., 
  1334.857, 384., 13., 9.429, 14883.616, 224.61, 261.397, 75.196, 2.546, 
  1.846, 0.77, "", "", "", "", "", "", "", "", 3187., "", "", 0.624, 3743., 
  0.733, 0.357, 2.8, "units unclear", "", "", "", "", "", "", "", "", "", 
  100., 5.106622*^6, 14.98, 30.7, 2.355, 1.53, 37960.709, "", 266.342, 12.61, 
  0.5, 15.6, 97.4, 1.6, 77.86, 0.813}, {"OMN", "Asia", "Oman", "2020-07-27", 
  77058., 1053., 1236.857, 393., 9., 9.571, 15089.819, 206.203, 242.207, 
  76.959, 1.762, 1.874, 0.74, "", "", "", "", "", "", "", "", 3504., "", "", 
  0.686, 3678., 0.72, 0.336, 3., "units unclear", "", "", "", "", "", "", "", 
  "", "", 94.44, 5.106622*^6, 14.98, 30.7, 2.355, 1.53, 37960.709, "", 
  266.342, 12.61, 0.5, 15.6, 97.4, 1.6, 77.86, 0.813}, 
 {"OMN", "Asia", "Oman", "2020-07-28", 77904., 846., 1145.286, 402., 9., 
  9.286, 15255.486, 165.667, 224.275, 78.721, 1.762, 1.818, 0.72, "", "", "", 
  "", "", "", "", "", 1904., "", "", 0.373, 3279., 0.642, 0.349, 2.9, 
  "units unclear", "", "", "", "", "", "", "", "", "", 94.44, 5.106622*^6, 
  14.98, 30.7, 2.355, 1.53, 37960.709, "", 266.342, 12.61, 0.5, 15.6, 97.4, 
  1.6, 77.86, 0.813}, {"OMN", "Asia", "Oman", "2020-07-29", 78569., 665., 
  1003.143, 412., 10., 9., 15385.709, 130.223, 196.44, 80.68, 1.958, 1.762, 
  0.69, "", "", "", "", "", "", "", "", 1314., "", "", 0.257, 2781., 0.545, 
  0.361, 2.8, "units unclear", "", "", "", "", "", "", "", "", "", 94.44, 
  5.106622*^6, 14.98, 30.7, 2.355, 1.53, 37960.709, "", 266.342, 12.61, 0.5, 
  15.6, 97.4, 1.6, 77.86, 0.813}, {"OMN", "Asia", "Oman", "2020-07-30", 
  79159., 590., 930.429, 421., 9., 9.429, 15501.245, 115.536, 182.2, 82.442, 
  1.762, 1.846, 0.67, "", "", "", "", "", "", "", "", 1940., "", "", 0.38, 
  2580., 0.505, 0.361, 2.8, "units unclear", "", "", "", "", "", "", "", "", 
  "", 94.44, 5.106622*^6, 14.98, 30.7, 2.355, 1.53, 37960.709, "", 266.342, 
  12.61, 0.5, 15.6, 97.4, 1.6, 77.86, 0.813}, 
 {"OMN", "Asia", "Oman", "2020-07-31", 79159., 0., 766.857, 421., 0., 8.857, 
  15501.245, 0., 150.169, 82.442, 0., 1.734, 0.65, "", "", "", "", "", "", 
  "", "", "", "", "", "", "", "", "", "", "units unclear", "", "", "", "", 
  "", "", "", "", "", 94.44, 5.106622*^6, 14.98, 30.7, 2.355, 1.53, 
  37960.709, "", 266.342, 12.61, 0.5, 15.6, 97.4, 1.6, 77.86, 0.813}, 
 {"OMN", "Asia", "Oman", "2020-08-01", 79159., 0., 614.429, 421., 0., 7.143, 
  15501.245, 0., 120.32, 82.442, 0., 1.399, 0.63, "", "", "", "", "", "", "", 
  "", "", "", "", "", "", "", "", "", "units unclear", "", "", "", "", "", 
  "", "", "", "", 94.44, 5.106622*^6, 14.98, 30.7, 2.355, 1.53, 37960.709, 
  "", 266.342, 12.61, 0.5, 15.6, 97.4, 1.6, 77.86, 0.813}, 
 {"OMN", "Asia", "Oman", "2020-08-02", 79159., 0., 450.571, 421., 0., 5.286, 
  15501.245, 0., 88.233, 82.442, 0., 1.035, 0.62, "", "", "", "", "", "", "", 
  "", "", "", "", "", "", "", "", "", "units unclear", "", "", "", "", "", 
  "", "", "", "", 94.44, 5.106622*^6, 14.98, 30.7, 2.355, 1.53, 37960.709, 
  "", 266.342, 12.61, 0.5, 15.6, 97.4, 1.6, 77.86, 0.813}, 
 {"OMN", "Asia", "Oman", "2020-08-03", 79159., 0., 300.143, 421., 0., 4., 
  15501.245, 0., 58.775, 82.442, 0., 0.783, 0.63, "", "", "", "", "", "", "", 
  "", "", "", "", "", "", "", "", "", "units unclear", "", "", "", "", "", 
  "", "", "", "", 94.44, 5.106622*^6, 14.98, 30.7, 2.355, 1.53, 37960.709, 
  "", 266.342, 12.61, 0.5, 15.6, 97.4, 1.6, 77.86, 0.813}, 
 {"OMN", "Asia", "Oman", "2020-08-04", 79159., 0., 179.286, 421., 0., 2.714, 
  15501.245, 0., 35.108, 82.442, 0., 0.532, 0.65, "", "", "", "", "", "", "", 
  "", "", "", "", "", "", "", "", "", "units unclear", "", "", "", "", "", 
  "", "", "", "", 94.44, 5.106622*^6, 14.98, 30.7, 2.355, 1.53, 37960.709, 
  "", 266.342, 12.61, 0.5, 15.6, 97.4, 1.6, 77.86, 0.813}, 
 {"OMN", "Asia", "Oman", "2020-08-05", 80286., 1127., 245.286, 488., 67., 
  10.857, 15721.939, 220.694, 48.033, 95.562, 13.12, 2.126, 0.67, "", "", "", 
  "", "", "", "", "", 2682., "", "", 0.525, "", "", "", "", "units unclear", 
  "", "", "", "", "", "", "", "", "", 94.44, 5.106622*^6, 14.98, 30.7, 2.355, 
  1.53, 37960.709, "", 266.342, 12.61, 0.5, 15.6, 97.4, 1.6, 77.86, 0.813}, 
 {"OMN", "Asia", "Oman", "2020-08-06", 80713., 427., 222., 492., 4., 10.143, 
  15805.556, 83.617, 43.473, 96.345, 0.783, 1.986, 0.68, "", "", "", "", "", 
  "", "", "", "", "", "", "", "", "", "", "", "", "", "", "", "", "", "", "", 
  "", "", 94.44, 5.106622*^6, 14.98, 30.7, 2.355, 1.53, 37960.709, "", 
  266.342, 12.61, 0.5, 15.6, 97.4, 1.6, 77.86, 0.813}, 
 {"OMN", "Asia", "Oman", "2020-08-07", 81067., 354., 272.571, 502., 10., 
  11.571, 15874.878, 69.322, 53.376, 98.304, 1.958, 2.266, 0.68, "", "", "", 
  "", "", "", "", "", "", "", "", "", "", "", "", "", "", "", "", "", "", "", 
  "", "", "", "", 94.44, 5.106622*^6, 14.98, 30.7, 2.355, 1.53, 37960.709, 
  "", 266.342, 12.61, 0.5, 15.6, 97.4, 1.6, 77.86, 0.813}, 
 {"OMN", "Asia", "Oman", "2020-08-08", 81357., 290., 314., 509., 7., 12.571, 
  15931.667, 56.789, 61.489, 99.675, 1.371, 2.462, 0.67, "", "", "", "", "", 
  "", "", "", "", "", "", "", "", "", "", "", "", "", "", "", "", "", "", "", 
  "", "", 89.81, 5.106622*^6, 14.98, 30.7, 2.355, 1.53, 37960.709, "", 
  266.342, 12.61, 0.5, 15.6, 97.4, 1.6, 77.86, 0.813}, 
 {"OMN", "Asia", "Oman", "2020-08-09", 81580., 223., 345.857, 513., 4., 
  13.143, 15975.336, 43.669, 67.727, 100.458, 0.783, 2.574, 0.67, "", "", "", 
  "", "", "", "", "", "", "", "", "", "", "", "", "", "", "", "", "", "", "", 
  "", "", "", "", 89.81, 5.106622*^6, 14.98, 30.7, 2.355, 1.53, 37960.709, 
  "", 266.342, 12.61, 0.5, 15.6, 97.4, 1.6, 77.86, 0.813}, 
 {"OMN", "Asia", "Oman", "2020-08-10", 81787., 207., 375.429, 521., 8., 
  14.286, 16015.871, 40.536, 73.518, 102.024, 1.567, 2.797, 0.67, "", "", "", 
  "", "", "", "", "", "", "", "", "", "", "", "", "", "", "", "", "", "", "", 
  "", "", "", "", 89.81, 5.106622*^6, 14.98, 30.7, 2.355, 1.53, 37960.709, 
  "", 266.342, 12.61, 0.5, 15.6, 97.4, 1.6, 77.86, 0.813}, 
 {"OMN", "Asia", "Oman", "2020-08-11", 82050., 263., 413., 533., 12., 16., 
  16067.373, 51.502, 80.875, 104.374, 2.35, 3.133, 0.68, "", "", "", "", "", 
  "", "", "", "", "", "", "", "", "", "", "", "", "", "", "", "", "", "", "", 
  "", "", 89.81, 5.106622*^6, 14.98, 30.7, 2.355, 1.53, 37960.709, "", 
  266.342, 12.61, 0.5, 15.6, 97.4, 1.6, 77.86, 0.813}, 
 {"OMN", "Asia", "Oman", "2020-08-12", 82299., 249., 287.571, 539., 6., 
  7.286, 16116.133, 48.76, 56.313, 105.549, 1.175, 1.427, 0.69, "", "", "", 
  "", "", "", "", "", "", "", "", "", "", "", "", "", "", "", "", "", "", "", 
  "", "", "", "", 89.81, 5.106622*^6, 14.98, 30.7, 2.355, 1.53, 37960.709, 
  "", 266.342, 12.61, 0.5, 15.6, 97.4, 1.6, 77.86, 0.813}, 
 {"OMN", "Asia", "Oman", "2020-08-13", 82531., 232., 259.714, 551., 12., 
  8.429, 16161.564, 45.431, 50.858, 107.899, 2.35, 1.651, 0.7, "", "", "", 
  "", "", "", "", "", "", "", "", "", "", "", "", "", "", "", "", "", "", "", 
  "", "", "", "", 89.81, 5.106622*^6, 14.98, 30.7, 2.355, 1.53, 37960.709, 
  "", 266.342, 12.61, 0.5, 15.6, 97.4, 1.6, 77.86, 0.813}, 
 {"OMN", "Asia", "Oman", "2020-08-14", 82743., 212., 239.429, 557., 6., 
  7.857, 16203.079, 41.515, 46.886, 109.074, 1.175, 1.539, 0.72, "", "", "", 
  "", "", "", "", "", "", "", "", "", "", "", "", "", "", "", "", "", "", "", 
  "", "", "", "", 89.81, 5.106622*^6, 14.98, 30.7, 2.355, 1.53, 37960.709, 
  "", 266.342, 12.61, 0.5, 15.6, 97.4, 1.6, 77.86, 0.813}, 
 {"OMN", "Asia", "Oman", "2020-08-15", 82924., 181., 223.857, 562., 5., 
  7.571, 16238.523, 35.444, 43.837, 110.053, 0.979, 1.483, 0.72, "", "", "", 
  "", "", "", "", "", "", "", "", "", "", "", "", "", "", "", "", "", "", "", 
  "", "", "", "", 89.81, 5.106622*^6, 14.98, 30.7, 2.355, 1.53, 37960.709, 
  "", 266.342, 12.61, 0.5, 15.6, 97.4, 1.6, 77.86, 0.813}, 
 {"OMN", "Asia", "Oman", "2020-08-16", 83086., 162., 215.143, 572., 10., 
  8.429, 16270.247, 31.724, 42.13, 112.011, 1.958, 1.651, 0.73, "", "", "", 
  "", "", "", "", "", "", "", "", "", "", "", "", "", "", "", "", "", "", "", 
  "", "", "", "", 89.81, 5.106622*^6, 14.98, 30.7, 2.355, 1.53, 37960.709, 
  "", 266.342, 12.61, 0.5, 15.6, 97.4, 1.6, 77.86, 0.813}, 
 {"OMN", "Asia", "Oman", "2020-08-17", 83226., 140., 205.571, 588., 16., 
  9.571, 16297.662, 27.415, 40.256, 115.145, 3.133, 1.874, 0.74, "", "", "", 
  "", "", "", "", "", "", "", "", "", "", "", "", "", "", "", "", "", "", "", 
  "", "", "", "", 89.81, 5.106622*^6, 14.98, 30.7, 2.355, 1.53, 37960.709, 
  "", 266.342, 12.61, 0.5, 15.6, 97.4, 1.6, 77.86, 0.813}, 
 {"OMN", "Asia", "Oman", "2020-08-18", 83418., 192., 195.429, 597., 9., 
  9.143, 16335.26, 37.598, 38.27, 116.907, 1.762, 1.79, 0.77, "", "", "", "", 
  "", "", "", "", "", "", "", "", "", "", "", "", "", "", "", "", "", "", "", 
  "", "", "", 86.11, 5.106622*^6, 14.98, 30.7, 2.355, 1.53, 37960.709, "", 
  266.342, 12.61, 0.5, 15.6, 97.4, 1.6, 77.86, 0.813}, 
 {"OMN", "Asia", "Oman", "2020-08-19", 83606., 188., 186.714, 603., 6., 
  9.143, 16372.075, 36.815, 36.563, 118.082, 1.175, 1.79, 0.8, "", "", "", 
  "", "", "", "", "", "", "", "", "", "", "", "", "", "", "", "", "", "", "", 
  "", "", "", "", 86.11, 5.106622*^6, 14.98, 30.7, 2.355, 1.53, 37960.709, 
  "", 266.342, 12.61, 0.5, 15.6, 97.4, 1.6, 77.86, 0.813}, 
 {"OMN", "Asia", "Oman", "2020-08-20", 83769., 163., 176.857, 609., 6., 
  8.286, 16403.995, 31.919, 34.633, 119.257, 1.175, 1.623, 0.82, "", "", "", 
  "", "", "", "", "", "", "", "", "", "", "", "", "", "", "", "", "", "", "", 
  "", "", "", "", 86.11, 5.106622*^6, 14.98, 30.7, 2.355, 1.53, 37960.709, 
  "", 266.342, 12.61, 0.5, 15.6, 97.4, 1.6, 77.86, 0.813}, 
 {"OMN", "Asia", "Oman", "2020-08-21", 83769., 0., 146.571, 609., 0., 7.429, 
  16403.995, 0., 28.702, 119.257, 0., 1.455, 0.85, "", "", "", "", "", "", 
  "", "", "", "", "", "", "", "", "", "", "", "", "", "", "", "", "", "", "", 
  "", 86.11, 5.106622*^6, 14.98, 30.7, 2.355, 1.53, 37960.709, "", 266.342, 
  12.61, 0.5, 15.6, 97.4, 1.6, 77.86, 0.813}, 
 {"OMN", "Asia", "Oman", "2020-08-22", 83769., 0., 120.714, 609., 0., 6.714, 
  16403.995, 0., 23.639, 119.257, 0., 1.315, 0.88, "", "", "", "", "", "", 
  "", "", "", "", "", "", "", "", "", "", "", "", "", "", "", "", "", "", "", 
  "", 86.11, 5.106622*^6, 14.98, 30.7, 2.355, 1.53, 37960.709, "", 266.342, 
  12.61, 0.5, 15.6, 97.4, 1.6, 77.86, 0.813}, 
 {"OMN", "Asia", "Oman", "2020-08-23", 83769., 0., 97.571, 609., 0., 5.286, 
  16403.995, 0., 19.107, 119.257, 0., 1.035, 0.92, "", "", "", "", "", "", 
  "", "", "", "", "", "", "", "", "", "", "", "", "", "", "", "", "", "", "", 
  "", 86.11, 5.106622*^6, 14.98, 30.7, 2.355, 1.53, 37960.709, "", 266.342, 
  12.61, 0.5, 15.6, 97.4, 1.6, 77.86, 0.813}, 
 {"OMN", "Asia", "Oman", "2020-08-24", 84509., 740., 183.286, 637., 28., 7., 
  16548.905, 144.91, 35.892, 124.74, 5.483, 1.371, 0.99, "", "", "", "", "", 
  "", "", "", "", "", "", "", "", "", "", "", "", "", "", "", "", "", "", "", 
  "", "", 86.11, 5.106622*^6, 14.98, 30.7, 2.355, 1.53, 37960.709, "", 
  266.342, 12.61, 0.5, 15.6, 97.4, 1.6, 77.86, 0.813}, 
 {"OMN", "Asia", "Oman", "2020-08-25", 84652., 143., 176.286, 642., 5., 
  6.429, 16576.907, 28.003, 34.521, 125.719, 0.979, 1.259, 1., "", "", "", 
  "", "", "", "", "", "", "", "", "", "", "", "", "", "", "", "", "", "", "", 
  "", "", "", "", 86.11, 5.106622*^6, 14.98, 30.7, 2.355, 1.53, 37960.709, 
  "", 266.342, 12.61, 0.5, 15.6, 97.4, 1.6, 77.86, 0.813}, 
 {"OMN", "Asia", "Oman", "2020-08-26", 84818., 166., 173.143, 646., 4., 
  6.143, 16609.414, 32.507, 33.906, 126.502, 0.783, 1.203, 1.02, "", "", "", 
  "", "", "", "", "", "", "", "", "", "", "", "", "", "", "", "", "", "", "", 
  "", "", "", "", 86.11, 5.106622*^6, 14.98, 30.7, 2.355, 1.53, 37960.709, 
  "", 266.342, 12.61, 0.5, 15.6, 97.4, 1.6, 77.86, 0.813}, 
 {"OMN", "Asia", "Oman", "2020-08-27", 85005., 187., 176.571, 650., 4., 
  5.857, 16646.033, 36.619, 34.577, 127.286, 0.783, 1.147, 1.04, "", "", "", 
  "", "", "", "", "", "", "", "", "", "", "", "", "", "", "", "", "", "", "", 
  "", "", "", "", 86.11, 5.106622*^6, 14.98, 30.7, 2.355, 1.53, 37960.709, 
  "", 266.342, 12.61, 0.5, 15.6, 97.4, 1.6, 77.86, 0.813}, 
 {"OMN", "Asia", "Oman", "2020-08-28", 85005., 0., 176.571, 650., 0., 5.857, 
  16646.033, 0., 34.577, 127.286, 0., 1.147, 1.06, "", "", "", "", "", "", 
  "", "", "", "", "", "", "", "", "", "", "", "", "", "", "", "", "", "", "", 
  "", 86.11, 5.106622*^6, 14.98, 30.7, 2.355, 1.53, 37960.709, "", 266.342, 
  12.61, 0.5, 15.6, 97.4, 1.6, 77.86, 0.813}, 
 {"OMN", "Asia", "Oman", "2020-08-29", 85005., 0., 176.571, 650., 0., 5.857, 
  16646.033, 0., 34.577, 127.286, 0., 1.147, 1.08, "", "", "", "", "", "", 
  "", "", "", "", "", "", "", "", "", "", "", "", "", "", "", "", "", "", "", 
  "", 86.11, 5.106622*^6, 14.98, 30.7, 2.355, 1.53, 37960.709, "", 266.342, 
  12.61, 0.5, 15.6, 97.4, 1.6, 77.86, 0.813}, 
 {"OMN", "Asia", "Oman", "2020-08-30", 85544., 539., 253.571, 677., 27., 
  9.714, 16751.583, 105.549, 49.655, 132.573, 5.287, 1.902, 1.11, "", "", "", 
  "", "", "", "", "", "", "", "", "", "", "", "", "", "", "", "", "", "", "", 
  "", "", "", "", 86.11, 5.106622*^6, 14.98, 30.7, 2.355, 1.53, 37960.709, 
  "", 266.342, 12.61, 0.5, 15.6, 97.4, 1.6, 77.86, 0.813}, 
 {"OMN", "Asia", "Oman", "2020-08-31", 85722., 178., 173.286, 685., 8., 
  6.857, 16786.439, 34.857, 33.934, 134.14, 1.567, 1.343, 1.13, "", "", "", 
  "", "", "", "", "", "", "", "", "", "", "", "", "", "", "", "", "", "", "", 
  "", "", "", "", 86.11, 5.106622*^6, 14.98, 30.7, 2.355, 1.53, 37960.709, 
  "", 266.342, 12.61, 0.5, 15.6, 97.4, 1.6, 77.86, 0.813}, 
 {"OMN", "Asia", "Oman", "2020-09-01", 85928., 206., 182.286, 689., 4., 
  6.714, 16826.779, 40.34, 35.696, 134.923, 0.783, 1.315, 1.16, "", "", "", 
  "", "", "", "", "", "", "", "", "", "", "", "", "", "", "", "", "", "", "", 
  "", "", "", "", 86.11, 5.106622*^6, 14.98, 30.7, 2.355, 1.53, 37960.709, 
  "", 266.342, 12.61, 0.5, 15.6, 97.4, 1.6, 77.86, 0.813}, 
 {"OMN", "Asia", "Oman", "2020-09-02", 85928., 0., 158.571, 689., 0., 6.143, 
  16826.779, 0., 31.052, 134.923, 0., 1.203, 1.18, "", "", "", "", "", "", 
  "", "", "", "", "", "", "", "", "", "", "", "", "", "", "", "", "", "", "", 
  "", 86.11, 5.106622*^6, 14.98, 30.7, 2.355, 1.53, 37960.709, "", 266.342, 
  12.61, 0.5, 15.6, 97.4, 1.6, 77.86, 0.813}, 
 {"OMN", "Asia", "Oman", "2020-09-03", 86380., 452., 196.429, 705., 16., 
  7.857, 16915.292, 88.513, 38.465, 138.056, 3.133, 1.539, 1.22, "", "", "", 
  "", "", "", "", "", "", "", "", "", "", "", "", "", "", "", "", "", "", "", 
  "", "", "", "", 86.11, 5.106622*^6, 14.98, 30.7, 2.355, 1.53, 37960.709, 
  "", 266.342, 12.61, 0.5, 15.6, 97.4, 1.6, 77.86, 0.813}, 
 {"OMN", "Asia", "Oman", "2020-09-04", 86380., 0., 196.429, 705., 0., 7.857, 
  16915.292, 0., 38.465, 138.056, 0., 1.539, 1.25, "", "", "", "", "", "", 
  "", "", "", "", "", "", "", "", "", "", "", "", "", "", "", "", "", "", "", 
  "", 86.11, 5.106622*^6, 14.98, 30.7, 2.355, 1.53, 37960.709, "", 266.342, 
  12.61, 0.5, 15.6, 97.4, 1.6, 77.86, 0.813}, 
 {"OMN", "Asia", "Oman", "2020-09-05", 86380., 0., 196.429, 705., 0., 7.857, 
  16915.292, 0., 38.465, 138.056, 0., 1.539, 1.27, "", "", "", "", "", "", 
  "", "", "", "", "", "", "", "", "", "", "", "", "", "", "", "", "", "", "", 
  "", 86.11, 5.106622*^6, 14.98, 30.7, 2.355, 1.53, 37960.709, "", 266.342, 
  12.61, 0.5, 15.6, 97.4, 1.6, 77.86, 0.813}, 
 {"OMN", "Asia", "Oman", "2020-09-06", 87072., 692., 218.286, 728., 23., 
  7.286, 17050.802, 135.51, 42.746, 142.56, 4.504, 1.427, 1.3, "", "", "", 
  "", "", "", "", "", "", "", "", "", "", "", "", "", "", "", "", "", "", "", 
  "", "", "", "", 86.11, 5.106622*^6, 14.98, 30.7, 2.355, 1.53, 37960.709, 
  "", 266.342, 12.61, 0.5, 15.6, 97.4, 1.6, 77.86, 0.813}, 
 {"OMN", "Asia", "Oman", "2020-09-07", 87328., 256., 229.429, 734., 6., 7., 
  17100.933, 50.131, 44.928, 143.735, 1.175, 1.371, 1.32, "", "", "", "", "", 
  "", "", "", "", "", "", "", "", "", "", "", "", "", "", "", "", "", "", "", 
  "", "", 86.11, 5.106622*^6, 14.98, 30.7, 2.355, 1.53, 37960.709, "", 
  266.342, 12.61, 0.5, 15.6, 97.4, 1.6, 77.86, 0.813}, 
 {"OMN", "Asia", "Oman", "2020-09-08", 87590., 262., 237.429, 742., 8., 
  7.571, 17152.239, 51.306, 46.494, 145.302, 1.567, 1.483, 1.35, "", "", "", 
  "", "", "", "", "", "", "", "", "", "", "", "", "", "", "", "", "", "", "", 
  "", "", "", "", 86.11, 5.106622*^6, 14.98, 30.7, 2.355, 1.53, 37960.709, 
  "", 266.342, 12.61, 0.5, 15.6, 97.4, 1.6, 77.86, 0.813}, 
 {"OMN", "Asia", "Oman", "2020-09-09", 87939., 349., 287.286, 751., 9., 
  8.857, 17220.581, 68.343, 56.257, 147.064, 1.762, 1.734, 1.37, "", "", "", 
  "", "", "", "", "", "", "", "", "", "", "", "", "", "", "", "", "", "", "", 
  "", "", "", "", 86.11, 5.106622*^6, 14.98, 30.7, 2.355, 1.53, 37960.709, 
  "", 266.342, 12.61, 0.5, 15.6, 97.4, 1.6, 77.86, 0.813}, 
 {"OMN", "Asia", "Oman", "2020-09-10", 88337., 398., 279.571, 762., 11., 
  8.143, 17298.519, 77.938, 54.747, 149.218, 2.154, 1.595, 1.39, "", "", "", 
  "", "", "", "", "", "", "", "", "", "", "", "", "", "", "", "", "", "", "", 
  "", "", "", "", 86.11, 5.106622*^6, 14.98, 30.7, 2.355, 1.53, 37960.709, 
  "", 266.342, 12.61, 0.5, 15.6, 97.4, 1.6, 77.86, 0.813}, 
 {"OMN", "Asia", "Oman", "2020-09-11", 88337., 0., 279.571, 762., 0., 8.143, 
  17298.519, 0., 54.747, 149.218, 0., 1.595, 1.41, "", "", "", "", "", "", 
  "", "", "", "", "", "", "", "", "", "", "", "", "", "", "", "", "", "", "", 
  "", 86.11, 5.106622*^6, 14.98, 30.7, 2.355, 1.53, 37960.709, "", 266.342, 
  12.61, 0.5, 15.6, 97.4, 1.6, 77.86, 0.813}, 
 {"OMN", "Asia", "Oman", "2020-09-12", 88337., 0., 279.571, 762., 0., 8.143, 
  17298.519, 0., 54.747, 149.218, 0., 1.595, 1.43, "", "", "", "", "", "", 
  "", "", "", "", "", "", "", "", "", "", "", "", "", "", "", "", "", "", "", 
  "", 86.11, 5.106622*^6, 14.98, 30.7, 2.355, 1.53, 37960.709, "", 266.342, 
  12.61, 0.5, 15.6, 97.4, 1.6, 77.86, 0.813}, 
 {"OMN", "Asia", "Oman", "2020-09-13", 89746., 1409., 382., 780., 18., 7.429, 
  17574.436, 275.916, 74.805, 152.743, 3.525, 1.455, 1.46, "", "", "", "", 
  "", "", "", "", "", "", "", "", "", "", "", "", "", "", "", "", "", "", "", 
  "", "", "", 86.11, 5.106622*^6, 14.98, 30.7, 2.355, 1.53, 37960.709, "", 
  266.342, 12.61, 0.5, 15.6, 97.4, 1.6, 77.86, 0.813}, 
 {"OMN", "Asia", "Oman", "2020-09-14", 90222., 476., 413.429, 790., 10., 8., 
  17667.648, 93.212, 80.959, 154.701, 1.958, 1.567, 1.45, "", "", "", "", "", 
  "", "", "", "", "", "", "", "", "", "", "", "", "", "", "", "", "", "", "", 
  "", "", 86.11, 5.106622*^6, 14.98, 30.7, 2.355, 1.53, 37960.709, "", 
  266.342, 12.61, 0.5, 15.6, 97.4, 1.6, 77.86, 0.813}, 
 {"OMN", "Asia", "Oman", "2020-09-15", 90660., 438., 438.571, 797., 7., 
  7.857, 17753.419, 85.771, 85.883, 156.072, 1.371, 1.539, 1.43, "", "", "", 
  "", "", "", "", "", "", "", "", "", "", "", "", "", "", "", "", "", "", "", 
  "", "", "", "", 86.11, 5.106622*^6, 14.98, 30.7, 2.355, 1.53, 37960.709, 
  "", 266.342, 12.61, 0.5, 15.6, 97.4, 1.6, 77.86, 0.813}, 
 {"OMN", "Asia", "Oman", "2020-09-16", 91196., 536., 465.286, 805., 8., 
  7.714, 17858.381, 104.962, 91.114, 157.638, 1.567, 1.511, 1.42, "", "", "", 
  "", "", "", "", "", "", "", "", "", "", "", "", "", "", "", "", "", "", "", 
  "", "", "", "", 86.11, 5.106622*^6, 14.98, 30.7, 2.355, 1.53, 37960.709, 
  "", 266.342, 12.61, 0.5, 15.6, 97.4, 1.6, 77.86, 0.813}, 
 {"OMN", "Asia", "Oman", "2020-09-17", 91753., 557., 488., 818., 13., 8., 
  17967.455, 109.074, 95.562, 160.184, 2.546, 1.567, 1.41, "", "", "", "", 
  "", "", "", "", "", "", "", "", "", "", "", "", "", "", "", "", "", "", "", 
  "", "", "", 86.11, 5.106622*^6, 14.98, 30.7, 2.355, 1.53, 37960.709, "", 
  266.342, 12.61, 0.5, 15.6, 97.4, 1.6, 77.86, 0.813}, 
 {"OMN", "Asia", "Oman", "2020-09-18", 91753., 0., 488., 818., 0., 8., 
  17967.455, 0., 95.562, 160.184, 0., 1.567, 1.4, "", "", "", "", "", "", "", 
  "", "", "", "", "", "", "", "", "", "", "", "", "", "", "", "", "", "", "", 
  86.11, 5.106622*^6, 14.98, 30.7, 2.355, 1.53, 37960.709, "", 266.342, 
  12.61, 0.5, 15.6, 97.4, 1.6, 77.86, 0.813}, 
 {"OMN", "Asia", "Oman", "2020-09-19", 91753., 0., 488., 818., 0., 8., 
  17967.455, 0., 95.562, 160.184, 0., 1.567, 1.39, "", "", "", "", "", "", 
  "", "", "", "", "", "", "", "", "", "", "", "", "", "", "", "", "", "", "", 
  "", 86.11, 5.106622*^6, 14.98, 30.7, 2.355, 1.53, 37960.709, "", 266.342, 
  12.61, 0.5, 15.6, 97.4, 1.6, 77.86, 0.813}, 
 {"OMN", "Asia", "Oman", "2020-09-20", 93475., 1722., 532.714, 846., 28., 
  9.429, 18304.664, 337.209, 104.318, 165.667, 5.483, 1.846, 1.38, "", "", 
  "", "", "", "", "", "", "", "", "", "", "", "", "", "", "", "", "", "", "", 
  "", "", "", "", "", 86.11, 5.106622*^6, 14.98, 30.7, 2.355, 1.53, 
  37960.709, "", 266.342, 12.61, 0.5, 15.6, 97.4, 1.6, 77.86, 0.813}, 
 {"OMN", "Asia", "Oman", "2020-09-21", 94051., 576., 547., 853., 7., 9., 
  18417.459, 112.795, 107.116, 167.038, 1.371, 1.762, 1.36, "", "", "", "", 
  "", "", "", "", "", "", "", "", "", "", "", "", "", "", "", "", "", "", "", 
  "", "", "", 86.11, 5.106622*^6, 14.98, 30.7, 2.355, 1.53, 37960.709, "", 
  266.342, 12.61, 0.5, 15.6, 97.4, 1.6, 77.86, 0.813}, 
 {"OMN", "Asia", "Oman", "2020-09-22", 94711., 660., 578.714, 865., 12., 
  9.714, 18546.703, 129.244, 113.326, 169.388, 2.35, 1.902, 1.34, "", "", "", 
  "", "", "", "", "", "", "", "", "", "", "", "", "", "", "", "", "", "", "", 
  "", "", "", "", 86.11, 5.106622*^6, 14.98, 30.7, 2.355, 1.53, 37960.709, 
  "", 266.342, 12.61, 0.5, 15.6, 97.4, 1.6, 77.86, 0.813}, 
 {"OMN", "Asia", "Oman", "2020-09-23", 95339., 628., 591.857, 875., 10., 10., 
  18669.68, 122.978, 115.9, 171.346, 1.958, 1.958, 1.33, "", "", "", "", "", 
  "", "", "", "", "", "", "", "", "", "", "", "", "", "", "", "", "", "", "", 
  "", "", 86.11, 5.106622*^6, 14.98, 30.7, 2.355, 1.53, 37960.709, "", 
  266.342, 12.61, 0.5, 15.6, 97.4, 1.6, 77.86, 0.813}, 
 {"OMN", "Asia", "Oman", "2020-09-24", 95907., 568., 593.429, 885., 10., 
  9.571, 18780.908, 111.228, 116.208, 173.304, 1.958, 1.874, 1.31, "", "", 
  "", "", "", "", "", "", "", "", "", "", "", "", "", "", "", "", "", "", "", 
  "", "", "", "", "", 86.11, 5.106622*^6, 14.98, 30.7, 2.355, 1.53, 
  37960.709, "", 266.342, 12.61, 0.5, 15.6, 97.4, 1.6, 77.86, 0.813}, 
 {"OMN", "Asia", "Oman", "2020-09-25", 95907., 0., 593.429, 885., 0., 9.571, 
  18780.908, 0., 116.208, 173.304, 0., 1.874, 1.29, "", "", "", "", "", "", 
  "", "", "", "", "", "", "", "", "", "", "", "", "", "", "", "", "", "", "", 
  "", 86.11, 5.106622*^6, 14.98, 30.7, 2.355, 1.53, 37960.709, "", 266.342, 
  12.61, 0.5, 15.6, 97.4, 1.6, 77.86, 0.813}, 
 {"OMN", "Asia", "Oman", "2020-09-26", 95907., 0., 593.429, 885., 0., 9.571, 
  18780.908, 0., 116.208, 173.304, 0., 1.874, 1.27, "", "", "", "", "", "", 
  "", "", "", "", "", "", "", "", "", "", "", "", "", "", "", "", "", "", "", 
  "", 86.11, 5.106622*^6, 14.98, 30.7, 2.355, 1.53, 37960.709, "", 266.342, 
  12.61, 0.5, 15.6, 97.4, 1.6, 77.86, 0.813}, 
 {"OMN", "Asia", "Oman", "2020-09-27", 97450., 1543., 567.857, 909., 24., 9., 
  19083.065, 302.157, 111.2, 178.004, 4.7, 1.762, 1.25, "", "", "", "", "", 
  "", "", "", "", "", "", "", "", "", "", "", "", "", "", "", "", "", "", "", 
  "", "", 86.11, 5.106622*^6, 14.98, 30.7, 2.355, 1.53, 37960.709, "", 
  266.342, 12.61, 0.5, 15.6, 97.4, 1.6, 77.86, 0.813}, 
 {"OMN", "Asia", "Oman", "2020-09-28", 98057., 607., 572.286, 924., 15., 
  10.143, 19201.93, 118.865, 112.067, 180.942, 2.937, 1.986, 1.25, "", "", 
  "", "", "", "", "", "", "", "", "", "", "", "", "", "", "", "", "", "", "", 
  "", "", "", "", "", 86.11, 5.106622*^6, 14.98, 30.7, 2.355, 1.53, 
  37960.709, "", 266.342, 12.61, 0.5, 15.6, 97.4, 1.6, 77.86, 0.813}, 
 {"OMN", "Asia", "Oman", "2020-09-29", 98585., 528., 553.429, 935., 11., 10., 
  19305.326, 103.395, 108.375, 183.096, 2.154, 1.958, 1.25, "", "", "", "", 
  "", "", "", "", "", "", "", "", "", "", "", "", "", "", "", "", "", "", "", 
  "", "", "", 86.11, 5.106622*^6, 14.98, 30.7, 2.355, 1.53, 37960.709, "", 
  266.342, 12.61, 0.5, 15.6, 97.4, 1.6, 77.86, 0.813}, 
 {"OMN", "Asia", "Oman", "2020-09-30", 98585., 0., 463.714, 935., 0., 8.571, 
  19305.326, 0., 90.806, 183.096, 0., 1.678, 1.25, "", "", "", "", "", "", 
  "", "", "", "", "", "", "", "", "", "", "", "", "", "", "", "", "", "", "", 
  "", 86.11, 5.106622*^6, 14.98, 30.7, 2.355, 1.53, 37960.709, "", 266.342, 
  12.61, 0.5, 15.6, 97.4, 1.6, 77.86, 0.813}, 
 {"OMN", "Asia", "Oman", "2020-10-01", 98585., 0., 382.571, 935., 0., 7.143, 
  19305.326, 0., 74.917, 183.096, 0., 1.399, 1.26, "", "", "", "", "", "", 
  "", "", "", "", "", "", "", "", "", "", "", "", "", "", "", "", "", "", "", 
  "", 80.56, 5.106622*^6, 14.98, 30.7, 2.355, 1.53, 37960.709, "", 266.342, 
  12.61, 0.5, 15.6, 97.4, 1.6, 77.86, 0.813}, 
 {"OMN", "Asia", "Oman", "2020-10-02", 98585., 0., 382.571, 935., 0., 7.143, 
  19305.326, 0., 74.917, 183.096, 0., 1.399, 1.29, "", "", "", "", "", "", 
  "", "", "", "", "", "", "", "", "", "", "", "", "", "", "", "", "", "", "", 
  "", 80.56, 5.106622*^6, 14.98, 30.7, 2.355, 1.53, 37960.709, "", 266.342, 
  12.61, 0.5, 15.6, 97.4, 1.6, 77.86, 0.813}, 
 {"OMN", "Asia", "Oman", "2020-10-03", 98585., 0., 382.571, 935., 0., 7.143, 
  19305.326, 0., 74.917, 183.096, 0., 1.399, 1.33, "", "", "", "", "", "", 
  "", "", "", "", "", "", "", "", "", "", "", "", "", "", "", "", "", "", "", 
  "", 80.56, 5.106622*^6, 14.98, 30.7, 2.355, 1.53, 37960.709, "", 266.342, 
  12.61, 0.5, 15.6, 97.4, 1.6, 77.86, 0.813}, 
 {"OMN", "Asia", "Oman", "2020-10-04", 101270., 2685., 545.714, 977., 42., 
  9.714, 19831.113, 525.788, 106.864, 191.32, 8.225, 1.902, 1.36, "", "", "", 
  "", "", "", "", "", "", "", "", "", "", "", "", "", "", "", "", "", "", "", 
  "", "", "", "", 80.56, 5.106622*^6, 14.98, 30.7, 2.355, 1.53, 37960.709, 
  "", 266.342, 12.61, 0.5, 15.6, 97.4, 1.6, 77.86, 0.813}, 
 {"OMN", "Asia", "Oman", "2020-10-05", 101814., 544., 536.714, 985., 8., 
  8.714, 19937.642, 106.528, 105.102, 192.887, 1.567, 1.706, 1.33, "", "", 
  "", "", "", "", "", "", "", "", "", "", "", "", "", "", "", "", "", "", "", 
  "", "", "", "", "", 80.56, 5.106622*^6, 14.98, 30.7, 2.355, 1.53, 
  37960.709, "", 266.342, 12.61, 0.5, 15.6, 97.4, 1.6, 77.86, 0.813}, 
 {"OMN", "Asia", "Oman", "2020-10-06", 102648., 834., 580.429, 990., 5., 
  7.857, 20100.959, 163.317, 113.662, 193.866, 0.979, 1.539, 1.31, "", "", 
  "", "", "", "", "", "", "", "", "", "", "", "", "", "", "", "", "", "", "", 
  "", "", "", "", "", 80.56, 5.106622*^6, 14.98, 30.7, 2.355, 1.53, 
  37960.709, "", 266.342, 12.61, 0.5, 15.6, 97.4, 1.6, 77.86, 0.813}, 
 {"OMN", "Asia", "Oman", "2020-10-07", 103465., 817., 697.143, 1000., 10., 
  9.286, 20260.947, 159.988, 136.517, 195.824, 1.958, 1.818, 1.28, "", "", 
  "", "", "", "", "", "", "", "", "", "", "", "", "", "", "", "", "", "", "", 
  "", "", "", "", "", 80.56, 5.106622*^6, 14.98, 30.7, 2.355, 1.53, 
  37960.709, "", 266.342, 12.61, 0.5, 15.6, 97.4, 1.6, 77.86, 0.813}, 
 {"OMN", "Asia", "Oman", "2020-10-08", 104129., 664., 792., 1009., 9., 
  10.571, 20390.975, 130.027, 155.093, 197.587, 1.762, 2.07, 1.25, "", "", 
  "", "", "", "", "", "", "", "", "", "", "", "", "", "", "", "", "", "", "", 
  "", "", "", "", "", 80.56, 5.106622*^6, 14.98, 30.7, 2.355, 1.53, 
  37960.709, "", 266.342, 12.61, 0.5, 15.6, 97.4, 1.6, 77.86, 0.813}, 
 {"OMN", "Asia", "Oman", "2020-10-09", 104129., 0., 792., 1009., 0., 10.571, 
  20390.975, 0., 155.093, 197.587, 0., 2.07, 1.21, "", "", "", "", "", "", 
  "", "", "", "", "", "", "", "", "", "", "", "", "", "", "", "", "", "", "", 
  "", 80.56, 5.106622*^6, 14.98, 30.7, 2.355, 1.53, 37960.709, "", 266.342, 
  12.61, 0.5, 15.6, 97.4, 1.6, 77.86, 0.813}, 
 {"OMN", "Asia", "Oman", "2020-10-10", 104129., 0., 792., 1009., 0., 10.571, 
  20390.975, 0., 155.093, 197.587, 0., 2.07, 1.18, "", "", "", "", "", "", 
  "", "", "", "", "", "", "", "", "", "", "", "", "", "", "", "", "", "", "", 
  "", 80.56, 5.106622*^6, 14.98, 30.7, 2.355, 1.53, 37960.709, "", 266.342, 
  12.61, 0.5, 15.6, 97.4, 1.6, 77.86, 0.813}, 
 {"OMN", "Asia", "Oman", "2020-10-11", 105890., 1761., 660., 1038., 29., 
  8.714, 20735.821, 344.846, 129.244, 203.265, 5.679, 1.706, 1.15, "", "", 
  "", "", "", "", "", "", "", "", "", "", "", "", "", "", "", "", "", "", "", 
  "", "", "", "", "", 78.7, 5.106622*^6, 14.98, 30.7, 2.355, 1.53, 37960.709, 
  "", 266.342, 12.61, 0.5, 15.6, 97.4, 1.6, 77.86, 0.813}, 
 {"OMN", "Asia", "Oman", "2020-10-12", 106575., 685., 680.143, 1046., 8., 
  8.714, 20869.961, 134.14, 133.188, 204.832, 1.567, 1.706, 1.14, "", "", "", 
  "", "", "", "", "", "", "", "", "", "", "", "", "", "", "", "", "", "", "", 
  "", "", "", "", 78.7, 5.106622*^6, 14.98, 30.7, 2.355, 1.53, 37960.709, "", 
  266.342, 12.61, 0.5, 15.6, 97.4, 1.6, 77.86, 0.813}, 
 {"OMN", "Asia", "Oman", "2020-10-13", 107213., 638., 652.143, 1053., 7., 9., 
  20994.896, 124.936, 127.705, 206.203, 1.371, 1.762, 1.12, "", "", "", "", 
  "", "", "", "", "", "", "", "", "", "", "", "", "", "", "", "", "", "", "", 
  "", "", "", 73.15, 5.106622*^6, 14.98, 30.7, 2.355, 1.53, 37960.709, "", 
  266.342, 12.61, 0.5, 15.6, 97.4, 1.6, 77.86, 0.813}, 
 {"OMN", "Asia", "Oman", "2020-10-14", 107776., 563., 615.857, 1061., 8., 
  8.714, 21105.145, 110.249, 120.6, 207.769, 1.567, 1.706, 1.1, "", "", "", 
  "", "", "", "", "", "", "", "", "", "", "", "", "", "", "", "", "", "", "", 
  "", "", "", "", 73.15, 5.106622*^6, 14.98, 30.7, 2.355, 1.53, 37960.709, 
  "", 266.342, 12.61, 0.5, 15.6, 97.4, 1.6, 77.86, 0.813}, 
 {"OMN", "Asia", "Oman", "2020-10-15", 108296., 520., 595.286, 1071., 10., 
  8.857, 21206.974, 101.829, 116.571, 209.728, 1.958, 1.734, 1.08, "", "", 
  "", "", "", "", "", "", "", "", "", "", "", "", "", "", "", "", "", "", "", 
  "", "", "", "", "", 73.15, 5.106622*^6, 14.98, 30.7, 2.355, 1.53, 
  37960.709, "", 266.342, 12.61, 0.5, 15.6, 97.4, 1.6, 77.86, 0.813}, 
 {"OMN", "Asia", "Oman", "2020-10-16", 108296., 0., 595.286, 1071., 0., 
  8.857, 21206.974, 0., 116.571, 209.728, 0., 1.734, 1.06, "", "", "", "", 
  "", "", "", "", "", "", "", "", "", "", "", "", "", "", "", "", "", "", "", 
  "", "", "", 73.15, 5.106622*^6, 14.98, 30.7, 2.355, 1.53, 37960.709, "", 
  266.342, 12.61, 0.5, 15.6, 97.4, 1.6, 77.86, 0.813}, 
 {"OMN", "Asia", "Oman", "2020-10-17", 108296., 0., 595.286, 1071., 0., 
  8.857, 21206.974, 0., 116.571, 209.728, 0., 1.734, 1.04, "", "", "", "", 
  "", "", "", "", "", "", "", "", "", "", "", "", "", "", "", "", "", "", "", 
  "", "", "", 73.15, 5.106622*^6, 14.98, 30.7, 2.355, 1.53, 37960.709, "", 
  266.342, 12.61, 0.5, 15.6, 97.4, 1.6, 77.86, 0.813}, 
 {"OMN", "Asia", "Oman", "2020-10-18", 109953., 1657., 580.429, 1101., 30., 
  9., 21531.455, 324.481, 113.662, 215.602, 5.875, 1.762, 1.03, "", "", "", 
  "", "", "", "", "", "", "", "", "", "", "", "", "", "", "", "", "", "", "", 
  "", "", "", "", 73.15, 5.106622*^6, 14.98, 30.7, 2.355, 1.53, 37960.709, 
  "", 266.342, 12.61, 0.5, 15.6, 97.4, 1.6, 77.86, 0.813}, 
 {"OMN", "Asia", "Oman", "2020-10-19", 110594., 641., 574.143, 1114., 13., 
  9.714, 21656.978, 125.523, 112.431, 218.148, 2.546, 1.902, 1.02, "", "", 
  "", "", "", "", "", "", "", "", "", "", "", "", "", "", "", "", "", "", "", 
  "", "", "", "", "", 73.15, 5.106622*^6, 14.98, 30.7, 2.355, 1.53, 
  37960.709, "", 266.342, 12.61, 0.5, 15.6, 97.4, 1.6, 77.86, 0.813}, 
 {"OMN", "Asia", "Oman", "2020-10-20", 111033., 439., 545.714, 1122., 8., 
  9.857, 21742.945, 85.967, 106.864, 219.715, 1.567, 1.93, 1., "", "", "", 
  "", "", "", "", "", "", "", "", "", "", "", "", "", "", "", "", "", "", "", 
  "", "", "", "", 73.15, 5.106622*^6, 14.98, 30.7, 2.355, 1.53, 37960.709, 
  "", 266.342, 12.61, 0.5, 15.6, 97.4, 1.6, 77.86, 0.813}, 
 {"OMN", "Asia", "Oman", "2020-10-21", 111484., 451., 529.714, 1137., 15., 
  10.857, 21831.261, 88.317, 103.731, 222.652, 2.937, 2.126, 0.99, "", "", 
  "", "", "", "", "", "", "", "", "", "", "", "", "", "", "", "", "", "", "", 
  "", "", "", "", "", 73.15, 5.106622*^6, 14.98, 30.7, 2.355, 1.53, 
  37960.709, "", 266.342, 12.61, 0.5, 15.6, 97.4, 1.6, 77.86, 0.813}, 
 {"OMN", "Asia", "Oman", "2020-10-22", 111837., 353., 505.857, 1147., 10., 
  10.857, 21900.387, 69.126, 99.059, 224.61, 1.958, 2.126, 0.98, "", "", "", 
  "", "", "", "", "", "", "", "", "", "", "", "", "", "", "", "", "", "", "", 
  "", "", "", "", 73.15, 5.106622*^6, 14.98, 30.7, 2.355, 1.53, 37960.709, 
  "", 266.342, 12.61, 0.5, 15.6, 97.4, 1.6, 77.86, 0.813}, 
 {"OMN", "Asia", "Oman", "2020-10-23", 111837., 0., 505.857, 1147., 0., 
  10.857, 21900.387, 0., 99.059, 224.61, 0., 2.126, 0.97, "", "", "", "", "", 
  "", "", "", "", "", "", "", "", "", "", "", "", "", "", "", "", "", "", "", 
  "", "", 51.85, 5.106622*^6, 14.98, 30.7, 2.355, 1.53, 37960.709, "", 
  266.342, 12.61, 0.5, 15.6, 97.4, 1.6, 77.86, 0.813}, 
 {"OMN", "Asia", "Oman", "2020-10-24", 111837., 0., 505.857, 1147., 0., 
  10.857, 21900.387, 0., 99.059, 224.61, 0., 2.126, 0.96, "", "", "", "", "", 
  "", "", "", "", "", "", "", "", "", "", "", "", "", "", "", "", "", "", "", 
  "", "", 44.44, 5.106622*^6, 14.98, 30.7, 2.355, 1.53, 37960.709, "", 
  266.342, 12.61, 0.5, 15.6, 97.4, 1.6, 77.86, 0.813}, 
 {"OMN", "Asia", "Oman", "2020-10-25", 112932., 1095., 425.571, 1174., 27., 
  10.429, 22114.815, 214.427, 83.337, 229.898, 5.287, 2.042, 0.95, "", "", 
  "", "", "", "", "", "", "", "", "", "", "", "", "", "", "", "", "", "", "", 
  "", "", "", "", "", 44.44, 5.106622*^6, 14.98, 30.7, 2.355, 1.53, 
  37960.709, "", 266.342, 12.61, 0.5, 15.6, 97.4, 1.6, 77.86, 0.813}, 
 {"OMN", "Asia", "Oman", "2020-10-26", 113354., 422., 394.286, 1190., 16., 
  10.857, 22197.453, 82.638, 77.211, 233.031, 3.133, 2.126, 0.95, "", "", "", 
  "", "", "", "", "", "", "", "", "", "", "", "", "", "", "", "", "", "", "", 
  "", "", "", "", 44.44, 5.106622*^6, 14.98, 30.7, 2.355, 1.53, 37960.709, 
  "", 266.342, 12.61, 0.5, 15.6, 97.4, 1.6, 77.86, 0.813}, 
 {"OMN", "Asia", "Oman", "2020-10-27", 113820., 466., 398.143, 1203., 13., 
  11.571, 22288.707, 91.254, 77.966, 235.576, 2.546, 2.266, 0.96, "", "", "", 
  "", "", "", "", "", "", "", "", "", "", "", "", "", "", "", "", "", "", "", 
  "", "", "", "", 44.44, 5.106622*^6, 14.98, 30.7, 2.355, 1.53, 37960.709, 
  "", 266.342, 12.61, 0.5, 15.6, 97.4, 1.6, 77.86, 0.813}, 
 {"OMN", "Asia", "Oman", "2020-10-28", 114434., 614., 421.429, 1208., 5., 
  10.143, 22408.943, 120.236, 82.526, 236.556, 0.979, 1.986, 0.96, "", "", 
  "", "", "", "", "", "", "", "", "", "", "", "", "", "", "", "", "", "", "", 
  "", "", "", "", "", 44.44, 5.106622*^6, 14.98, 30.7, 2.355, 1.53, 
  37960.709, "", 266.342, 12.61, 0.5, 15.6, 97.4, 1.6, 77.86, 0.813}, 
 {"OMN", "Asia", "Oman", "2020-10-29", 114434., 0., 371., 1208., 0., 8.714, 
  22408.943, 0., 72.651, 236.556, 0., 1.706, 0.96, "", "", "", "", "", "", 
  "", "", "", "", "", "", "", "", "", "", "", "", "", "", "", "", "", "", "", 
  "", 44.44, 5.106622*^6, 14.98, 30.7, 2.355, 1.53, 37960.709, "", 266.342, 
  12.61, 0.5, 15.6, 97.4, 1.6, 77.86, 0.813}, 
 {"OMN", "Asia", "Oman", "2020-10-30", 114434., 0., 371., 1208., 0., 8.714, 
  22408.943, 0., 72.651, 236.556, 0., 1.706, 0.96, "", "", "", "", "", "", 
  "", "", "", "", "", "", "", "", "", "", "", "", "", "", "", "", "", "", "", 
  "", 44.44, 5.106622*^6, 14.98, 30.7, 2.355, 1.53, 37960.709, "", 266.342, 
  12.61, 0.5, 15.6, 97.4, 1.6, 77.86, 0.813}, 
 {"OMN", "Asia", "Oman", "2020-10-31", 114434., 0., 371., 1208., 0., 8.714, 
  22408.943, 0., 72.651, 236.556, 0., 1.706, 0.97, "", "", "", "", "", "", 
  "", "", "", "", "", "", "", "", "", "", "", "", "", "", "", "", "", "", "", 
  "", 44.44, 5.106622*^6, 14.98, 30.7, 2.355, 1.53, 37960.709, "", 266.342, 
  12.61, 0.5, 15.6, 97.4, 1.6, 77.86, 0.813}, 
 {"OMN", "Asia", "Oman", "2020-11-01", 115734., 1300., 400.286, 1246., 38., 
  10.286, 22663.514, 254.571, 78.386, 243.997, 7.441, 2.014, 0.97, "", "", 
  "", "", "", "", "", "", "", "", "", "", "", "", "", "", "", "", "", "", "", 
  "", "", "", "", "", 37.04, 5.106622*^6, 14.98, 30.7, 2.355, 1.53, 
  37960.709, "", 266.342, 12.61, 0.5, 15.6, 97.4, 1.6, 77.86, 0.813}, 
 {"OMN", "Asia", "Oman", "2020-11-02", 116152., 418., 399.714, 1256., 10., 
  9.429, 22745.369, 81.855, 78.274, 245.955, 1.958, 1.846, 0.97, "", "", "", 
  "", "", "", "", "", "", "", "", "", "", "", "", "", "", "", "", "", "", "", 
  "", "", "", "", 37.04, 5.106622*^6, 14.98, 30.7, 2.355, 1.53, 37960.709, 
  "", 266.342, 12.61, 0.5, 15.6, 97.4, 1.6, 77.86, 0.813}, 
 {"OMN", "Asia", "Oman", "2020-11-03", 116528., 376., 386.857, 1264., 8., 
  8.714, 22818.999, 73.63, 75.756, 247.522, 1.567, 1.706, 0.97, "", "", "", 
  "", "", "", "", "", "", "", "", "", "", "", "", "", "", "", "", "", "", "", 
  "", "", "", "", 37.04, 5.106622*^6, 14.98, 30.7, 2.355, 1.53, 37960.709, 
  "", 266.342, 12.61, 0.5, 15.6, 97.4, 1.6, 77.86, 0.813}, 
 {"OMN", "Asia", "Oman", "2020-11-04", 116847., 319., 344.714, 1275., 11., 
  9.571, 22881.466, 62.468, 67.503, 249.676, 2.154, 1.874, 0.96, "", "", "", 
  "", "", "", "", "", "", "", "", "", "", "", "", "", "", "", "", "", "", "", 
  "", "", "", "", 37.04, 5.106622*^6, 14.98, 30.7, 2.355, 1.53, 37960.709, 
  "", 266.342, 12.61, 0.5, 15.6, 97.4, 1.6, 77.86, 0.813}, 
 {"OMN", "Asia", "Oman", "2020-11-05", 117167., 320., 390.429, 1286., 11., 
  11.143, 22944.13, 62.664, 76.455, 251.83, 2.154, 2.182, 0.96, "", "", "", 
  "", "", "", "", "", "", "", "", "", "", "", "", "", "", "", "", "", "", "", 
  "", "", "", "", 37.04, 5.106622*^6, 14.98, 30.7, 2.355, 1.53, 37960.709, 
  "", 266.342, 12.61, 0.5, 15.6, 97.4, 1.6, 77.86, 0.813}, 
 {"OMN", "Asia", "Oman", "2020-11-06", 117167., 0., 390.429, 1286., 0., 
  11.143, 22944.13, 0., 76.455, 251.83, 0., 2.182, 0.96, "", "", "", "", "", 
  "", "", "", "", "", "", "", "", "", "", "", "", "", "", "", "", "", "", "", 
  "", "", 37.04, 5.106622*^6, 14.98, 30.7, 2.355, 1.53, 37960.709, "", 
  266.342, 12.61, 0.5, 15.6, 97.4, 1.6, 77.86, 0.813}, 
 {"OMN", "Asia", "Oman", "2020-11-07", 117167., 0., 390.429, 1286., 0., 
  11.143, 22944.13, 0., 76.455, 251.83, 0., 2.182, 0.95, "", "", "", "", "", 
  "", "", "", "", "", "", "", "", "", "", "", "", "", "", "", "", "", "", "", 
  "", "", 37.04, 5.106622*^6, 14.98, 30.7, 2.355, 1.53, 37960.709, "", 
  266.342, 12.61, 0.5, 15.6, 97.4, 1.6, 77.86, 0.813}, 
 {"OMN", "Asia", "Oman", "2020-11-08", 118140., 973., 343.714, 1301., 15., 
  7.857, 23134.667, 190.537, 67.308, 254.767, 2.937, 1.539, 0.95, "", "", "", 
  "", "", "", "", "", "", "", "", "", "", "", "", "", "", "", "", "", "", "", 
  "", "", "", "", 37.04, 5.106622*^6, 14.98, 30.7, 2.355, 1.53, 37960.709, 
  "", 266.342, 12.61, 0.5, 15.6, 97.4, 1.6, 77.86, 0.813}, 
 {"OMN", "Asia", "Oman", "2020-11-09", 118503., 363., 335.857, 1310., 9., 
  7.714, 23205.751, 71.084, 65.769, 256.53, 1.762, 1.511, 0.95, "", "", "", 
  "", "", "", "", "", "", "", "", "", "", "", "", "", "", "", "", "", "", "", 
  "", "", "", "", 37.04, 5.106622*^6, 14.98, 30.7, 2.355, 1.53, 37960.709, 
  "", 266.342, 12.61, 0.5, 15.6, 97.4, 1.6, 77.86, 0.813}, 
 {"OMN", "Asia", "Oman", "2020-11-10", 118884., 381., 336.571, 1316., 6., 
  7.429, 23280.36, 74.609, 65.909, 257.705, 1.175, 1.455, 0.95, "", "", "", 
  "", "", "", "", "", "", "", "", "", "", "", "", "", "", "", "", "", "", "", 
  "", "", "", "", 37.04, 5.106622*^6, 14.98, 30.7, 2.355, 1.53, 37960.709, 
  "", 266.342, 12.61, 0.5, 15.6, 97.4, 1.6, 77.86, 0.813}, 
 {"OMN", "Asia", "Oman", "2020-11-11", 119186., 302., 334.143, 1321., 5., 
  6.571, 23339.499, 59.139, 65.433, 258.684, 0.979, 1.287, 0.95, "", "", "", 
  "", "", "", "", "", "", "", "", "", "", "", "", "", "", "", "", "", "", "", 
  "", "", "", "", 37.04, 5.106622*^6, 14.98, 30.7, 2.355, 1.53, 37960.709, 
  "", 266.342, 12.61, 0.5, 15.6, 97.4, 1.6, 77.86, 0.813}, 
 {"OMN", "Asia", "Oman", "2020-11-12", 119442., 256., 325., 1326., 5., 5.714, 
  23389.63, 50.131, 63.643, 259.663, 0.979, 1.119, 0.95, "", "", "", "", "", 
  "", "", "", "", "", "", "", "", "", "", "", "", "", "", "", "", "", "", "", 
  "", "", 37.04, 5.106622*^6, 14.98, 30.7, 2.355, 1.53, 37960.709, "", 
  266.342, 12.61, 0.5, 15.6, 97.4, 1.6, 77.86, 0.813}, 
 {"OMN", "Asia", "Oman", "2020-11-13", 119442., 0., 325., 1326., 0., 5.714, 
  23389.63, 0., 63.643, 259.663, 0., 1.119, 0.95, "", "", "", "", "", "", "", 
  "", "", "", "", "", "", "", "", "", "", "", "", "", "", "", "", "", "", "", 
  37.04, 5.106622*^6, 14.98, 30.7, 2.355, 1.53, 37960.709, "", 266.342, 
  12.61, 0.5, 15.6, 97.4, 1.6, 77.86, 0.813}, 
 {"OMN", "Asia", "Oman", "2020-11-14", 119442., 0., 325., 1326., 0., 5.714, 
  23389.63, 0., 63.643, 259.663, 0., 1.119, 0.95, "", "", "", "", "", "", "", 
  "", "", "", "", "", "", "", "", "", "", "", "", "", "", "", "", "", "", "", 
  37.04, 5.106622*^6, 14.98, 30.7, 2.355, 1.53, 37960.709, "", 266.342, 
  12.61, 0.5, 15.6, 97.4, 1.6, 77.86, 0.813}, 
 {"OMN", "Asia", "Oman", "2020-11-15", 120389., 947., 321.286, 1338., 12., 
  5.286, 23575.076, 185.445, 62.916, 262.013, 2.35, 1.035, 0.94, "", "", "", 
  "", "", "", "", "", "", "", "", "", "", "", "", "", "", "", "", "", "", "", 
  "", "", "", "", 37.04, 5.106622*^6, 14.98, 30.7, 2.355, 1.53, 37960.709, 
  "", 266.342, 12.61, 0.5, 15.6, 97.4, 1.6, 77.86, 0.813}, 
 {"OMN", "Asia", "Oman", "2020-11-16", 120718., 329., 316.429, 1350., 12., 
  5.714, 23639.502, 64.426, 61.964, 264.363, 2.35, 1.119, 0.94, "", "", "", 
  "", "", "", "", "", "", "", "", "", "", "", "", "", "", "", "", "", "", "", 
  "", "", "", "", 37.04, 5.106622*^6, 14.98, 30.7, 2.355, 1.53, 37960.709, 
  "", 266.342, 12.61, 0.5, 15.6, 97.4, 1.6, 77.86, 0.813}, 
 {"OMN", "Asia", "Oman", "2020-11-17", 120718., 0., 262., 1350., 0., 4.857, 
  23639.502, 0., 51.306, 264.363, 0., 0.951, 0.94, "", "", "", "", "", "", 
  "", "", "", "", "", "", "", "", "", "", "", "", "", "", "", "", "", "", "", 
  "", 37.04, 5.106622*^6, 14.98, 30.7, 2.355, 1.53, 37960.709, "", 266.342, 
  12.61, 0.5, 15.6, 97.4, 1.6, 77.86, 0.813}, 
 {"OMN", "Asia", "Oman", "2020-11-18", 121129., 411., 277.571, 1360., 10., 
  5.571, 23719.986, 80.484, 54.355, 266.321, 1.958, 1.091, 0.95, "", "", "", 
  "", "", "", "", "", "", "", "", "", "", "", "", "", "", "", "", "", "", "", 
  "", "", "", "", 37.04, 5.106622*^6, 14.98, 30.7, 2.355, 1.53, 37960.709, 
  "", 266.342, 12.61, 0.5, 15.6, 97.4, 1.6, 77.86, 0.813}, 
 {"OMN", "Asia", "Oman", "2020-11-19", 121360., 231., 274., 1365., 5., 5.571, 
  23765.221, 45.235, 53.656, 267.3, 0.979, 1.091, 0.95, "", "", "", "", "", 
  "", "", "", "", "", "", "", "", "", "", "", "", "", "", "", "", "", "", "", 
  "", "", 37.04, 5.106622*^6, 14.98, 30.7, 2.355, 1.53, 37960.709, "", 
  266.342, 12.61, 0.5, 15.6, 97.4, 1.6, 77.86, 0.813}, 
 {"OMN", "Asia", "Oman", "2020-11-20", 121360., 0., 274., 1365., 0., 5.571, 
  23765.221, 0., 53.656, 267.3, 0., 1.091, 0.94, "", "", "", "", "", "", "", 
  "", "", "", "", "", "", "", "", "", "", "", "", "", "", "", "", "", "", "", 
  37.04, 5.106622*^6, 14.98, 30.7, 2.355, 1.53, 37960.709, "", 266.342, 
  12.61, 0.5, 15.6, 97.4, 1.6, 77.86, 0.813}, 
 {"OMN", "Asia", "Oman", "2020-11-21", 121360., 0., 274., 1365., 0., 5.571, 
  23765.221, 0., 53.656, 267.3, 0., 1.091, 0.94, "", "", "", "", "", "", "", 
  "", "", "", "", "", "", "", "", "", "", "", "", "", "", "", "", "", "", "", 
  37.04, 5.106622*^6, 14.98, 30.7, 2.355, 1.53, 37960.709, "", 266.342, 
  12.61, 0.5, 15.6, 97.4, 1.6, 77.86, 0.813}, 
 {"OMN", "Asia", "Oman", "2020-11-22", 122081., 721., 241.714, 1380., 15., 
  6., 23906.41, 141.189, 47.333, 270.237, 2.937, 1.175, 0.94, "", "", "", "", 
  "", "", "", "", "", "", "", "", "", "", "", "", "", "", "", "", "", "", "", 
  "", "", "", 37.04, 5.106622*^6, 14.98, 30.7, 2.355, 1.53, 37960.709, "", 
  266.342, 12.61, 0.5, 15.6, 97.4, 1.6, 77.86, 0.813}, 
 {"OMN", "Asia", "Oman", "2020-11-23", 122356., 275., 234., 1386., 6., 5.143, 
  23960.262, 53.852, 45.823, 271.412, 1.175, 1.007, 0.94, "", "", "", "", "", 
  "", "", "", "", "", "", "", "", "", "", "", "", "", "", "", "", "", "", "", 
  "", "", 37.04, 5.106622*^6, 14.98, 30.7, 2.355, 1.53, 37960.709, "", 
  266.342, 12.61, 0.5, 15.6, 97.4, 1.6, 77.86, 0.813}, 
 {"OMN", "Asia", "Oman", "2020-11-24", 122579., 223., 265.857, 1391., 5., 
  5.857, 24003.931, 43.669, 52.061, 272.391, 0.979, 1.147, 0.95, "", "", "", 
  "", "", "", "", "", "", "", "", "", "", "", "", "", "", "", "", "", "", "", 
  "", "", "", "", 37.04, 5.106622*^6, 14.98, 30.7, 2.355, 1.53, 37960.709, 
  "", 266.342, 12.61, 0.5, 15.6, 97.4, 1.6, 77.86, 0.813}, 
 {"OMN", "Asia", "Oman", "2020-11-25", 122579., 0., 207.143, 1391., 0., 
  4.429, 24003.931, 0., 40.564, 272.391, 0., 0.867, 0.95, "", "", "", "", "", 
  "", "", "", "", "", "", "", "", "", "", "", "", "", "", "", "", "", "", "", 
  "", "", 37.04, 5.106622*^6, 14.98, 30.7, 2.355, 1.53, 37960.709, "", 
  266.342, 12.61, 0.5, 15.6, 97.4, 1.6, 77.86, 0.813}, 
 {"OMN", "Asia", "Oman", "2020-11-26", 122579., 0., 174.143, 1391., 0., 
  3.714, 24003.931, 0., 34.101, 272.391, 0., 0.727, 0.97, "", "", "", "", "", 
  "", "", "", "", "", "", "", "", "", "", "", "", "", "", "", "", "", "", "", 
  "", "", 37.04, 5.106622*^6, 14.98, 30.7, 2.355, 1.53, 37960.709, "", 
  266.342, 12.61, 0.5, 15.6, 97.4, 1.6, 77.86, 0.813}, 
 {"OMN", "Asia", "Oman", "2020-11-27", 122579., 0., 174.143, 1391., 0., 
  3.714, 24003.931, 0., 34.101, 272.391, 0., 0.727, 0.99, "", "", "", "", "", 
  "", "", "", "", "", "", "", "", "", "", "", "", "", "", "", "", "", "", "", 
  "", "", 37.04, 5.106622*^6, 14.98, 30.7, 2.355, 1.53, 37960.709, "", 
  266.342, 12.61, 0.5, 15.6, 97.4, 1.6, 77.86, 0.813}, 
 {"OMN", "Asia", "Oman", "2020-11-28", 122579., 0., 174.143, 1391., 0., 
  3.714, 24003.931, 0., 34.101, 272.391, 0., 0.727, 1.02, "", "", "", "", "", 
  "", "", "", "", "", "", "", "", "", "", "", "", "", "", "", "", "", "", "", 
  "", "", 37.04, 5.106622*^6, 14.98, 30.7, 2.355, 1.53, 37960.709, "", 
  266.342, 12.61, 0.5, 15.6, 97.4, 1.6, 77.86, 0.813}, 
 {"OMN", "Asia", "Oman", "2020-11-29", 123484., 905., 200.429, 1418., 27., 
  5.429, 24181.151, 177.221, 39.249, 277.679, 5.287, 1.063, 1.04, "", "", "", 
  "", "", "", "", "", "", "", "", "", "", "", "", "", "", "", "", "", "", "", 
  "", "", "", "", 37.04, 5.106622*^6, 14.98, 30.7, 2.355, 1.53, 37960.709, 
  "", 266.342, 12.61, 0.5, 15.6, 97.4, 1.6, 77.86, 0.813}, 
 {"OMN", "Asia", "Oman", "2020-11-30", 123699., 215., 191.857, 1423., 5., 
  5.286, 24223.254, 42.102, 37.57, 278.658, 0.979, 1.035, 1.04, "", "", "", 
  "", "", "", "", "", "", "", "", "", "", "", "", "", "", "", "", "", "", "", 
  "", "", "", "", 37.04, 5.106622*^6, 14.98, 30.7, 2.355, 1.53, 37960.709, 
  "", 266.342, 12.61, 0.5, 15.6, 97.4, 1.6, 77.86, 0.813}, 
 {"OMN", "Asia", "Oman", "2020-12-01", 123908., 209., 189.857, 1430., 7., 
  5.571, 24264.181, 40.927, 37.179, 280.029, 1.371, 1.091, 1.04, "", "", "", 
  "", "", "", "", "", "", "", "", "", "", "", "", "", "", "", "", "", "", "", 
  "", "", "", "", 37.04, 5.106622*^6, 14.98, 30.7, 2.355, 1.53, 37960.709, 
  "", 266.342, 12.61, 0.5, 15.6, 97.4, 1.6, 77.86, 0.813}, 
 {"OMN", "Asia", "Oman", "2020-12-02", 124145., 237., 223.714, 1430., 0., 
  5.571, 24310.591, 46.41, 43.809, 280.029, 0., 1.091, 1.03, "", "", "", "", 
  "", "", "", "", "", "", "", "", "", "", "", "", "", "", "", "", "", "", "", 
  "", "", "", 37.04, 5.106622*^6, 14.98, 30.7, 2.355, 1.53, 37960.709, "", 
  266.342, 12.61, 0.5, 15.6, 97.4, 1.6, 77.86, 0.813}, 
 {"OMN", "Asia", "Oman", "2020-12-03", 124329., 184., 250., 1435., 5., 6.286, 
  24346.623, 36.032, 48.956, 281.008, 0.979, 1.231, 1.03, "", "", "", "", "", 
  "", "", "", "", "", "", "", "", "", "", "", "", "", "", "", "", "", "", "", 
  "", "", 37.04, 5.106622*^6, 14.98, 30.7, 2.355, 1.53, 37960.709, "", 
  266.342, 12.61, 0.5, 15.6, 97.4, 1.6, 77.86, 0.813}, 
 {"OMN", "Asia", "Oman", "2020-12-04", 124329., 0., 250., 1435., 0., 6.286, 
  24346.623, 0., 48.956, 281.008, 0., 1.231, 1.02, "", "", "", "", "", "", 
  "", "", "", "", "", "", "", "", "", "", "", "", "", "", "", "", "", "", "", 
  "", 37.04, 5.106622*^6, 14.98, 30.7, 2.355, 1.53, 37960.709, "", 266.342, 
  12.61, 0.5, 15.6, 97.4, 1.6, 77.86, 0.813}, 
 {"OMN", "Asia", "Oman", "2020-12-05", 124329., 0., 250., 1435., 0., 6.286, 
  24346.623, 0., 48.956, 281.008, 0., 1.231, 1.01, "", "", "", "", "", "", 
  "", "", "", "", "", "", "", "", "", "", "", "", "", "", "", "", "", "", "", 
  "", 37.04, 5.106622*^6, 14.98, 30.7, 2.355, 1.53, 37960.709, "", 266.342, 
  12.61, 0.5, 15.6, 97.4, 1.6, 77.86, 0.813}, 
 {"OMN", "Asia", "Oman", "2020-12-06", 124886., 557., 200.286, 1444., 9., 
  3.714, 24455.697, 109.074, 39.221, 282.77, 1.762, 0.727, 1., "", "", "", 
  "", "", "", "", "", "", "", "", "", "", "", "", "", "", "", "", "", "", "", 
  "", "", "", "", 37.04, 5.106622*^6, 14.98, 30.7, 2.355, 1.53, 37960.709, 
  "", 266.342, 12.61, 0.5, 15.6, 97.4, 1.6, 77.86, 0.813}, 
 {"OMN", "Asia", "Oman", "2020-12-07", 125115., 229., 202.286, 1452., 8., 
  4.143, 24500.541, 44.844, 39.612, 284.337, 1.567, 0.811, 1.01, "", "", "", 
  "", "", "", "", "", "", "", "", "", "", "", "", "", "", "", "", "", "", "", 
  "", "", "", "", 37.04, 5.106622*^6, 14.98, 30.7, 2.355, 1.53, 37960.709, 
  "", 266.342, 12.61, 0.5, 15.6, 97.4, 1.6, 77.86, 0.813}, 
 {"OMN", "Asia", "Oman", "2020-12-08", 125325., 210., 202.429, 1454., 2., 
  3.429, 24541.664, 41.123, 39.64, 284.728, 0.392, 0.671, 1.01, "", "", "", 
  "", "", "", "", "", "", "", "", "", "", "", "", "", "", "", "", "", "", "", 
  "", "", "", "", 37.04, 5.106622*^6, 14.98, 30.7, 2.355, 1.53, 37960.709, 
  "", 266.342, 12.61, 0.5, 15.6, 97.4, 1.6, 77.86, 0.813}, 
 {"OMN", "Asia", "Oman", "2020-12-09", 125490., 165., 192.143, 1461., 7., 
  4.429, 24573.975, 32.311, 37.626, 286.099, 1.371, 0.867, 1.02, "", "", "", 
  "", "", "", "", "", "", "", "", "", "", "", "", "", "", "", "", "", "", "", 
  "", "", "", "", 37.04, 5.106622*^6, 14.98, 30.7, 2.355, 1.53, 37960.709, 
  "", 266.342, 12.61, 0.5, 15.6, 97.4, 1.6, 77.86, 0.813}, 
 {"OMN", "Asia", "Oman", "2020-12-10", 125669., 179., 191.429, 1463., 2., 4., 
  24609.027, 35.053, 37.486, 286.491, 0.392, 0.783, 1.02, "", "", "", "", "", 
  "", "", "", "", "", "", "", "", "", "", "", "", "", "", "", "", "", "", "", 
  "", "", 37.04, 5.106622*^6, 14.98, 30.7, 2.355, 1.53, 37960.709, "", 
  266.342, 12.61, 0.5, 15.6, 97.4, 1.6, 77.86, 0.813}, 
 {"OMN", "Asia", "Oman", "2020-12-11", 125669., 0., 191.429, 1463., 0., 4., 
  24609.027, 0., 37.486, 286.491, 0., 0.783, 1.02, "", "", "", "", "", "", 
  "", "", "", "", "", "", "", "", "", "", "", "", "", "", "", "", "", "", "", 
  "", 37.04, 5.106622*^6, 14.98, 30.7, 2.355, 1.53, 37960.709, "", 266.342, 
  12.61, 0.5, 15.6, 97.4, 1.6, 77.86, 0.813}, 
 {"OMN", "Asia", "Oman", "2020-12-12", 125669., 0., 191.429, 1463., 0., 4., 
  24609.027, 0., 37.486, 286.491, 0., 0.783, 1.02, "", "", "", "", "", "", 
  "", "", "", "", "", "", "", "", "", "", "", "", "", "", "", "", "", "", "", 
  "", 37.04, 5.106622*^6, 14.98, 30.7, 2.355, 1.53, 37960.709, "", 266.342, 
  12.61, 0.5, 15.6, 97.4, 1.6, 77.86, 0.813}, 
 {"OMN", "Asia", "Oman", "2020-12-13", 126240., 571., 193.429, 1471., 8., 
  3.857, 24720.843, 111.816, 37.878, 288.057, 1.567, 0.755, 1.02, "", "", "", 
  "", "", "", "", "", "", "", "", "", "", "", "", "", "", "", "", "", "", "", 
  "", "", "", "", 37.04, 5.106622*^6, 14.98, 30.7, 2.355, 1.53, 37960.709, 
  "", 266.342, 12.61, 0.5, 15.6, 97.4, 1.6, 77.86, 0.813}, 
 {"OMN", "Asia", "Oman", "2020-12-14", 126504., 264., 198.429, 1472., 1., 
  2.857, 24772.54, 51.698, 38.857, 288.253, 0.196, 0.559, 1.02, "", "", "", 
  "", "", "", "", "", "", "", "", "", "", "", "", "", "", "", "", "", "", "", 
  "", "", "", "", 37.04, 5.106622*^6, 14.98, 30.7, 2.355, 1.53, 37960.709, 
  "", 266.342, 12.61, 0.5, 15.6, 97.4, 1.6, 77.86, 0.813}, 
 {"OMN", "Asia", "Oman", "2020-12-15", 126719., 215., 199.143, 1475., 3., 3., 
  24814.643, 42.102, 38.997, 288.841, 0.587, 0.587, 1.02, "", "", "", "", "", 
  "", "", "", "", "", "", "", "", "", "", "", "", "", "", "", "", "", "", "", 
  "", "", 37.04, 5.106622*^6, 14.98, 30.7, 2.355, 1.53, 37960.709, "", 
  266.342, 12.61, 0.5, 15.6, 97.4, 1.6, 77.86, 0.813}, 
 {"OMN", "Asia", "Oman", "2020-12-16", 126835., 116., 192.143, 1480., 5., 
  2.714, 24837.358, 22.716, 37.626, 289.82, 0.979, 0.532, 1.02, "", "", "", 
  "", "", "", "", "", "", "", "", "", "", "", "", "", "", "", "", "", "", "", 
  "", "", "", "", 37.04, 5.106622*^6, 14.98, 30.7, 2.355, 1.53, 37960.709, 
  "", 266.342, 12.61, 0.5, 15.6, 97.4, 1.6, 77.86, 0.813}, 
 {"OMN", "Asia", "Oman", "2020-12-17", 127019., 184., 192.857, 1483., 3., 
  2.857, 24873.39, 36.032, 37.766, 290.407, 0.587, 0.559, 1.02, "", "", "", 
  "", "", "", "", "", "", "", "", "", "", "", "", "", "", "", "", "", "", "", 
  "", "", "", "", 37.04, 5.106622*^6, 14.98, 30.7, 2.355, 1.53, 37960.709, 
  "", 266.342, 12.61, 0.5, 15.6, 97.4, 1.6, 77.86, 0.813}, 
 {"OMN", "Asia", "Oman", "2020-12-18", 127019., 0., 192.857, 1483., 0., 
  2.857, 24873.39, 0., 37.766, 290.407, 0., 0.559, 1.01, "", "", "", "", "", 
  "", "", "", "", "", "", "", "", "", "", "", "", "", "", "", "", "", "", "", 
  "", "", 37.04, 5.106622*^6, 14.98, 30.7, 2.355, 1.53, 37960.709, "", 
  266.342, 12.61, 0.5, 15.6, 97.4, 1.6, 77.86, 0.813}, 
 {"OMN", "Asia", "Oman", "2020-12-19", 127019., 0., 192.857, 1483., 0., 
  2.857, 24873.39, 0., 37.766, 290.407, 0., 0.559, 1.01, "", "", "", "", "", 
  "", "", "", "", "", "", "", "", "", "", "", "", "", "", "", "", "", "", "", 
  "", "", 37.04, 5.106622*^6, 14.98, 30.7, 2.355, 1.53, 37960.709, "", 
  266.342, 12.61, 0.5, 15.6, 97.4, 1.6, 77.86, 0.813}, 
 {"OMN", "Asia", "Oman", "2020-12-20", 127667., 648., 203.857, 1488., 5., 
  2.429, 25000.284, 126.894, 39.92, 291.386, 0.979, 0.476, 1.01, "", "", "", 
  "", "", "", "", "", "", "", "", "", "", "", "", "", "", "", "", "", "", "", 
  "", "", "", "", 37.04, 5.106622*^6, 14.98, 30.7, 2.355, 1.53, 37960.709, 
  "", 266.342, 12.61, 0.5, 15.6, 97.4, 1.6, 77.86, 0.813}, 
 {"OMN", "Asia", "Oman", "2020-12-21", 127931., 264., 203.857, 1489., 1., 
  2.429, 25051.982, 51.698, 39.92, 291.582, 0.196, 0.476, 1., "", "", "", "", 
  "", "", "", "", "", "", "", "", "", "", "", "", "", "", "", "", "", "", "", 
  "", "", "", 37.04, 5.106622*^6, 14.98, 30.7, 2.355, 1.53, 37960.709, "", 
  266.342, 12.61, 0.5, 15.6, 97.4, 1.6, 77.86, 0.813}, 
 {"OMN", "Asia", "Oman", "2020-12-22", 128143., 212., 203.429, 1490., 1., 
  2.143, 25093.496, 41.515, 39.836, 291.778, 0.196, 0.42, 0.98, "", "", "", 
  "", "", "", "", "", "", "", "", "", "", "", "", "", "", "", "", "", "", "", 
  "", "", "", "", 42.59, 5.106622*^6, 14.98, 30.7, 2.355, 1.53, 37960.709, 
  "", 266.342, 12.61, 0.5, 15.6, 97.4, 1.6, 77.86, 0.813}, 
 {"OMN", "Asia", "Oman", "2020-12-23", 128236., 93., 200.143, 1491., 1., 
  1.571, 25111.708, 18.212, 39.193, 291.974, 0.196, 0.308, 0.97, "", "", "", 
  "", "", "", "", "", "", "", "", "", "", "", "", "", "", "", "", "", "", "", 
  "", "", "", "", 42.59, 5.106622*^6, 14.98, 30.7, 2.355, 1.53, 37960.709, 
  "", 266.342, 12.61, 0.5, 15.6, 97.4, 1.6, 77.86, 0.813}, 
 {"OMN", "Asia", "Oman", "2020-12-24", 128290., 54., 181.571, 1491., 0., 
  1.143, 25122.282, 10.575, 35.556, 291.974, 0., 0.224, 0.95, "", "", "", "", 
  "", "", "", "", "", "", "", "", "", "", "", "", "", "", "", "", "", "", "", 
  "", "", "", 42.59, 5.106622*^6, 14.98, 30.7, 2.355, 1.53, 37960.709, "", 
  266.342, 12.61, 0.5, 15.6, 97.4, 1.6, 77.86, 0.813}, 
 {"OMN", "Asia", "Oman", "2020-12-25", 128290., 0., 181.571, 1491., 0., 
  1.143, 25122.282, 0., 35.556, 291.974, 0., 0.224, 0.94, "", "", "", "", "", 
  "", "", "", "", "", "", "", "", "", "", "", "", "", "", "", "", "", "", "", 
  "", "", 42.59, 5.106622*^6, 14.98, 30.7, 2.355, 1.53, 37960.709, "", 
  266.342, 12.61, 0.5, 15.6, 97.4, 1.6, 77.86, 0.813}, 
 {"OMN", "Asia", "Oman", "2020-12-26", 128290., 0., 181.571, 1491., 0., 
  1.143, 25122.282, 0., 35.556, 291.974, 0., 0.224, 0.94, "", "", "", "", "", 
  "", "", "", "", "", "", "", "", "", "", "", "", "", "", "", "", "", "", "", 
  "", "", 42.59, 5.106622*^6, 14.98, 30.7, 2.355, 1.53, 37960.709, "", 
  266.342, 12.61, 0.5, 15.6, 97.4, 1.6, 77.86, 0.813}, 
 {"OMN", "Asia", "Oman", "2020-12-27", 128472., 182., 115., 1495., 4., 1., 
  25157.922, 35.64, 22.52, 292.757, 0.783, 0.196, 0.93, "", "", "", "", "", 
  "", "", "", "", "", "", "", "", "", "", "", "", "", "", "", "", "", "", "", 
  "", "", 42.59, 5.106622*^6, 14.98, 30.7, 2.355, 1.53, 37960.709, "", 
  266.342, 12.61, 0.5, 15.6, 97.4, 1.6, 77.86, 0.813}, 
 {"OMN", "Asia", "Oman", "2020-12-28", 128563., 91., 90.286, 1495., 0., 
  0.857, 25175.742, 17.82, 17.68, 292.757, 0., 0.168, 0.95, "", "", "", "", 
  "", "", "", "", "", "", "", "", "", "", "", "", "", 1717., 1717., "", "", 
  "", 0.03, 0.03, "", "", 42.59, 5.106622*^6, 14.98, 30.7, 2.355, 1.53, 
  37960.709, "", 266.342, 12.61, 0.5, 15.6, 97.4, 1.6, 77.86, 0.813}, 
 {"OMN", "Asia", "Oman", "2020-12-29", 128633., 70., 70., 1497., 2., 1., 
  25189.45, 13.708, 13.708, 293.149, 0.392, 0.196, 0.99, "", "", "", "", "", 
  "", "", "", "", "", "", "", "", "", "", "", "", 3363., 3363., "", 1646., 
  1646., 0.07, 0.07, "", 322., 37.04, 5.106622*^6, 14.98, 30.7, 2.355, 1.53, 
  37960.709, "", 266.342, 12.61, 0.5, 15.6, 97.4, 1.6, 77.86, 0.813}, 
 {"OMN", "Asia", "Oman", "2020-12-30", 128719., 86., 69., 1497., 0., 0.857, 
  25206.291, 16.841, 13.512, 293.149, 0., 0.168, 1.03, "", "", "", "", "", 
  "", "", "", "", "", "", "", "", "", "", "", "", 5043., 5043., "", 1680., 
  1663., 0.1, 0.1, "", 326., 37.04, 5.106622*^6, 14.98, 30.7, 2.355, 1.53, 
  37960.709, "", 266.342, 12.61, 0.5, 15.6, 97.4, 1.6, 77.86, 0.813}, 
 {"OMN", "Asia", "Oman", "2020-12-31", 128867., 148., 82.429, 1499., 2., 
  1.143, 25235.273, 28.982, 16.142, 293.54, 0.392, 0.224, 1.07, "", "", "", 
  "", "", "", "", "", "", "", "", "", "", "", "", "", "", 6516., 6516., "", 
  1473., 1600., 0.13, 0.13, "", 313., 37.04, 5.106622*^6, 14.98, 30.7, 2.355, 
  1.53, 37960.709, "", 266.342, 12.61, 0.5, 15.6, 97.4, 1.6, 77.86, 0.813}, 
 {"OMN", "Asia", "Oman", "2021-01-01", 128867., 0., 82.429, 1499., 0., 1.143, 
  25235.273, 0., 16.142, 293.54, 0., 0.224, 1.1, "", "", "", "", "", "", "", 
  "", "", "", "", "", "", "", "", "", "", "", "", "", "", 1289., "", "", "", 
  252., 37.04, 5.106622*^6, 14.98, 30.7, 2.355, 1.53, 37960.709, "", 266.342, 
  12.61, 0.5, 15.6, 97.4, 1.6, 77.86, 0.813}, 
 {"OMN", "Asia", "Oman", "2021-01-02", 128867., 0., 82.429, 1499., 0., 1.143, 
  25235.273, 0., 16.142, 293.54, 0., 0.224, 1.13, "", "", "", "", "", "", "", 
  "", "", "", "", "", "", "", "", "", "", 7231., 7231., "", "", 1103., 0.14, 
  0.14, "", 216., 37.04, 5.106622*^6, 14.98, 30.7, 2.355, 1.53, 37960.709, 
  "", 266.342, 12.61, 0.5, 15.6, 97.4, 1.6, 77.86, 0.813}, 
 {"OMN", "Asia", "Oman", "2021-01-03", 129404., 537., 133.143, 1501., 2., 
  0.857, 25340.431, 105.158, 26.073, 293.932, 0.392, 0.168, 1.16, "", "", "", 
  "", "", "", "", "", "", "", "", "", "", "", "", "", "", 8826., 8826., "", 
  1595., 1185., 0.17, 0.17, "", 232., 37.04, 5.106622*^6, 14.98, 30.7, 2.355, 
  1.53, 37960.709, "", 266.342, 12.61, 0.5, 15.6, 97.4, 1.6, 77.86, 0.813}, 
 {"OMN", "Asia", "Oman", "2021-01-04", 129584., 180., 145.857, 1502., 1., 1., 
  25375.679, 35.248, 28.562, 294.128, 0.196, 0.196, 1.17, "", "", "", "", "", 
  "", "", "", "", "", "", "", "", "", "", "", "", 10728., 10728., "", 1902., 
  1287., 0.21, 0.21, "", 252., 37.04, 5.106622*^6, 14.98, 30.7, 2.355, 1.53, 
  37960.709, "", 266.342, 12.61, 0.5, 15.6, 97.4, 1.6, 77.86, 0.813}, 
 {"OMN", "Asia", "Oman", "2021-01-05", 129774., 190., 163., 1502., 0., 0.714, 
  25412.885, 37.207, 31.919, 294.128, 0., 0.14, 1.17, "", "", "", "", "", "", 
  "", "", "", "", "", "", "", "", "", "", "", 12751., 12751., "", 2023., 
  1341., 0.25, 0.25, "", 263., 37.04, 5.106622*^6, 14.98, 30.7, 2.355, 1.53, 
  37960.709, "", 266.342, 12.61, 0.5, 15.6, 97.4, 1.6, 77.86, 0.813}, 
 {"OMN", "Asia", "Oman", "2021-01-06", 129888., 114., 167., 1504., 2., 1., 
  25435.209, 22.324, 32.703, 294.52, 0.392, 0.196, 1.17, "", "", "", "", "", 
  "", "", "", "", "", "", "", "", "", "", "", "", 14005., 14005., "", 1254., 
  1280., 0.27, 0.27, "", 251., 37.04, 5.106622*^6, 14.98, 30.7, 2.355, 1.53, 
  37960.709, "", 266.342, 12.61, 0.5, 15.6, 97.4, 1.6, 77.86, 0.813}, 
 {"OMN", "Asia", "Oman", "2021-01-07", 130070., 182., 171.857, 1505., 1., 
  0.857, 25470.849, 35.64, 33.654, 294.715, 0.196, 0.168, 1.17, "", "", "", 
  "", "", "", "", "", "", "", "", "", "", "", "", "", "", 14911., 14911., "", 
  906., 1199., 0.29, 0.29, "", 235., 37.04, 5.106622*^6, 14.98, 30.7, 2.355, 
  1.53, 37960.709, "", 266.342, 12.61, 0.5, 15.6, 97.4, 1.6, 77.86, 0.813}, 
 {"OMN", "Asia", "Oman", "2021-01-08", 130070., 0., 171.857, 1505., 0., 
  0.857, 25470.849, 0., 33.654, 294.715, 0., 0.168, 1.17, "", "", "", "", "", 
  "", "", "", "", "", "", "", "", "", "", "", "", 14980., 14980., "", 69., 
  1158., 0.29, 0.29, "", 227., 37.04, 5.106622*^6, 14.98, 30.7, 2.355, 1.53, 
  37960.709, "", 266.342, 12.61, 0.5, 15.6, 97.4, 1.6, 77.86, 0.813}, 
 {"OMN", "Asia", "Oman", "2021-01-09", 130070., 0., 171.857, 1505., 0., 
  0.857, 25470.849, 0., 33.654, 294.715, 0., 0.168, 1.17, "", "", "", "", "", 
  "", "", "", "", "", "", "", "", "", "", "", "", 15023., 15023., "", 43., 
  1113., 0.29, 0.29, "", 218., 37.04, 5.106622*^6, 14.98, 30.7, 2.355, 1.53, 
  37960.709, "", 266.342, 12.61, 0.5, 15.6, 97.4, 1.6, 77.86, 0.813}, 
 {"OMN", "Asia", "Oman", "2021-01-10", 130608., 538., 172., 1508., 3., 1., 
  25576.203, 105.353, 33.682, 295.303, 0.587, 0.196, 1.17, "", "", "", "", 
  "", "", "", "", "", "", "", "", "", "", "", "", "", 15907., 15907., "", 
  884., 1012., 0.31, 0.31, "", 198., 37.04, 5.106622*^6, 14.98, 30.7, 2.355, 
  1.53, 37960.709, "", 266.342, 12.61, 0.5, 15.6, 97.4, 1.6, 77.86, 0.813}, 
 {"OMN", "Asia", "Oman", "2021-01-11", 130780., 172., 170.857, 1508., 0., 
  0.857, 25609.885, 33.682, 33.458, 295.303, 0., 0.168, 1.17, "", "", "", "", 
  "", "", "", "", "", "", "", "", "", "", "", "", "", 18287., 18287., "", 
  2380., 1080., 0.36, 0.36, "", 211., 37.04, 5.106622*^6, 14.98, 30.7, 2.355, 
  1.53, 37960.709, "", 266.342, 12.61, 0.5, 15.6, 97.4, 1.6, 77.86, 0.813}, 
 {"OMN", "Asia", "Oman", "2021-01-12", 130944., 164., 167.143, 1508., 0., 
  0.857, 25642., 32.115, 32.731, 295.303, 0., 0.168, 1.17, "", "", "", "", 
  "", "", "", "", "", "", "", "", "", "", "", "", "", 20649., 20649., "", 
  2362., 1128., 0.4, 0.4, "", 221., 37.04, 5.106622*^6, 14.98, 30.7, 2.355, 
  1.53, 37960.709, "", 266.342, 12.61, 0.5, 15.6, 97.4, 1.6, 77.86, 0.813}, 
 {"OMN", "Asia", "Oman", "2021-01-13", 131086., 142., 171.143, 1508., 0., 
  0.571, 25669.807, 27.807, 33.514, 295.303, 0., 0.112, 1.17, "", "", "", "", 
  "", "", "", "", "", "", "", "", "", "", "", "", "", 22749., 22749., "", 
  2100., 1249., 0.45, 0.45, "", 245., 37.04, 5.106622*^6, 14.98, 30.7, 2.355, 
  1.53, 37960.709, "", 266.342, 12.61, 0.5, 15.6, 97.4, 1.6, 77.86, 0.813}, 
 {"OMN", "Asia", "Oman", "2021-01-14", 131264., 178., 170.571, 1509., 1., 
  0.571, 25704.663, 34.857, 33.402, 295.499, 0.196, 0.112, 1.17, "", "", "", 
  "", "", "", "", "", "", "", "", "", "", "", "", "", "", 24204., 24204., "", 
  1455., 1328., 0.47, 0.47, "", 260., 37.04, 5.106622*^6, 14.98, 30.7, 2.355, 
  1.53, 37960.709, "", 266.342, 12.61, 0.5, 15.6, 97.4, 1.6, 77.86, 0.813}, 
 {"OMN", "Asia", "Oman", "2021-01-15", 131264., 0., 170.571, 1509., 0., 
  0.571, 25704.663, 0., 33.402, 295.499, 0., 0.112, 1.16, "", "", "", "", "", 
  "", "", "", "", "", "", "", "", "", "", "", "", "", "", "", "", 1358., "", 
  "", "", 266., 37.04, 5.106622*^6, 14.98, 30.7, 2.355, 1.53, 37960.709, "", 
  266.342, 12.61, 0.5, 15.6, 97.4, 1.6, 77.86, 0.813}, 
 {"OMN", "Asia", "Oman", "2021-01-16", 131264., 0., 170.571, 1509., 0., 
  0.571, 25704.663, 0., 33.402, 295.499, 0., 0.112, 1.16, "", "", "", "", "", 
  "", "", "", "", "", "", "", "", "", "", "", "", 24773., 24773., "", "", 
  1393., 0.49, 0.49, "", 273., 37.04, 5.106622*^6, 14.98, 30.7, 2.355, 1.53, 
  37960.709, "", 266.342, 12.61, 0.5, 15.6, 97.4, 1.6, 77.86, 0.813}, 
 {"OMN", "Asia", "Oman", "2021-01-17", 131790., 526., 168.857, 1512., 3., 
  0.571, 25807.667, 103.004, 33.066, 296.086, 0.587, 0.112, 1.16, "", "", "", 
  "", "", "", "", "", "", "", "", "", "", "", "", "", "", 25446., 24773., 
  673., 673., 1363., 0.5, 0.49, 0.01, 267., 37.04, 5.106622*^6, 14.98, 30.7, 
  2.355, 1.53, 37960.709, "", 266.342, 12.61, 0.5, 15.6, 97.4, 1.6, 77.86, 
  0.813}, {"OMN", "Asia", "Oman", "2021-01-18", 132011., 221., 175.857, 
  1514., 2., 0.857, 25850.944, 43.277, 34.437, 296.478, 0.392, 0.168, 1.16, 
  "", "", "", "", "", "", "", "", "", "", "", "", "", "", "", "", "", 26758., 
  24773., 1985., 1312., 1210., 0.52, 0.49, 0.04, 237., 39.81, 5.106622*^6, 
  14.98, 30.7, 2.355, 1.53, 37960.709, "", 266.342, 12.61, 0.5, 15.6, 97.4, 
  1.6, 77.86, 0.813}, {"OMN", "Asia", "Oman", "2021-01-19", 132146., 135., 
  171.714, 1516., 2., 1.143, 25877.38, 26.436, 33.626, 296.869, 0.392, 0.224, 
  1.16, "", "", "", "", "", "", "", "", "", "", "", "", "", "", "", "", "", 
  28049., 24773., 3276., 1291., 1057., 0.55, 0.49, 0.06, 207., 38.89, 
  5.106622*^6, 14.98, 30.7, 2.355, 1.53, 37960.709, "", 266.342, 12.61, 0.5, 
  15.6, 97.4, 1.6, 77.86, 0.813}, {"OMN", "Asia", "Oman", "2021-01-20", 
  132317., 171., 175.857, 1516., 0., 1.143, 25910.866, 33.486, 34.437, 
  296.869, 0., 0.224, 1.16, "", "", "", "", "", "", "", "", "", "", "", "", 
  "", "", "", "", "", 29548., 24773., 4775., 1499., 971., 0.58, 0.49, 0.09, 
  190., 38.89, 5.106622*^6, 14.98, 30.7, 2.355, 1.53, 37960.709, "", 266.342, 
  12.61, 0.5, 15.6, 97.4, 1.6, 77.86, 0.813}, 
 {"OMN", "Asia", "Oman", "2021-01-21", 132486., 169., 174.571, 1517., 1., 
  1.143, 25943.961, 33.094, 34.185, 297.065, 0.196, 0.224, 1.16, "", "", "", 
  "", "", "", "", "", "", "", "", "", "", "", "", "", "", "", "", "", "", 
  817., "", "", "", 160., 38.89, 5.106622*^6, 14.98, 30.7, 2.355, 1.53, 
  37960.709, "", 266.342, 12.61, 0.5, 15.6, 97.4, 1.6, 77.86, 0.813}, 
 {"OMN", "Asia", "Oman", "2021-01-22", 132486., 0., 174.571, 1517., 0., 
  1.143, 25943.961, 0., 34.185, 297.065, 0., 0.224, 1.16, "", "", "", "", "", 
  "", "", "", "", "", "", "", "", "", "", "", "", "", "", "", "", 830., "", 
  "", "", 163., 38.89, 5.106622*^6, 14.98, 30.7, 2.355, 1.53, 37960.709, "", 
  266.342, 12.61, 0.5, 15.6, 97.4, 1.6, 77.86, 0.813}, 
 {"OMN", "Asia", "Oman", "2021-01-23", 132486., 0., 174.571, 1517., 0., 
  1.143, 25943.961, 0., 34.185, 297.065, 0., 0.224, 1.16, "", "", "", "", "", 
  "", "", "", "", "", "", "", "", "", "", "", "", 30675., 24773., 5902., "", 
  843., 0.6, 0.49, 0.12, 165., 38.89, 5.106622*^6, 14.98, 30.7, 2.355, 1.53, 
  37960.709, "", 266.342, 12.61, 0.5, 15.6, 97.4, 1.6, 77.86, 0.813}, 
 {"OMN", "Asia", "Oman", "2021-01-24", 133044., 558., 179.143, 1521., 4., 
  1.286, 26053.23, 109.27, 35.081, 297.849, 0.783, 0.252, 1.16, "", "", "", 
  "", "", "", "", "", "", "", "", "", "", "", "", "", "", 32765., 24773., 
  7992., 2090., 1046., 0.64, 0.49, 0.16, 205., 38.89, 5.106622*^6, 14.98, 
  30.7, 2.355, 1.53, 37960.709, "", 266.342, 12.61, 0.5, 15.6, 97.4, 1.6, 
  77.86, 0.813}, {"OMN", "Asia", "Oman", "2021-01-25", 133253., 209., 
  177.429, 1522., 1., 1.143, 26094.158, 40.927, 34.745, 298.044, 0.196, 
  0.224, 1.16, "", "", "", "", "", "", "", "", "", "", "", "", "", "", "", 
  "", "", 34606., 24773., 9833., 1841., 1121., 0.68, 0.49, 0.19, 220., 38.89, 
  5.106622*^6, 14.98, 30.7, 2.355, 1.53, 37960.709, "", 266.342, 12.61, 0.5, 
  15.6, 97.4, 1.6, 77.86, 0.813}, {"OMN", "Asia", "Oman", "2021-01-26", 
  133407., 154., 180.143, 1524., 2., 1.143, 26124.315, 30.157, 35.276, 
  298.436, 0.392, 0.224, 1.16, "", "", "", "", "", "", "", "", "", "", "", 
  "", "", "", "", "", "", 36206., 24773., 11433., 1600., 1165., 0.71, 0.49, 
  0.22, 228., 41.67, 5.106622*^6, 14.98, 30.7, 2.355, 1.53, 37960.709, "", 
  266.342, 12.61, 0.5, 15.6, 97.4, 1.6, 77.86, 0.813}, 
 {"OMN", "Asia", "Oman", "2021-01-27", 133574., 167., 179.571, 1525., 1., 
  1.286, 26157.017, 32.703, 35.164, 298.632, 0.196, 0.252, 1.17, "", "", "", 
  "", "", "", "", "", "", "", "", "", "", "", "", "", "", 37045., 24773., 
  12272., 839., 1071., 0.73, 0.49, 0.24, 210., 41.67, 5.106622*^6, 14.98, 
  30.7, 2.355, 1.53, 37960.709, "", 266.342, 12.61, 0.5, 15.6, 97.4, 1.6, 
  77.86, 0.813}, {"OMN", "Asia", "Oman", "2021-01-28", 133728., 154., 
  177.429, 1527., 2., 1.429, 26187.174, 30.157, 34.745, 299.024, 0.392, 0.28, 
  1.17, "", "", "", "", "", "", "", "", "", "", "", "", "", "", "", "", "", 
  "", "", "", "", 1042., "", "", "", 204., 45.37, 5.106622*^6, 14.98, 30.7, 
  2.355, 1.53, 37960.709, "", 266.342, 12.61, 0.5, 15.6, 97.4, 1.6, 77.86, 
  0.813}, {"OMN", "Asia", "Oman", "2021-01-29", 133728., 0., 177.429, 1527., 
  0., 1.429, 26187.174, 0., 34.745, 299.024, 0., 0.28, 1.17, "", "", "", "", 
  "", "", "", "", "", "", "", "", "", "", "", "", "", "", "", "", "", 1014., 
  "", "", "", 199., 45.37, 5.106622*^6, 14.98, 30.7, 2.355, 1.53, 37960.709, 
  "", 266.342, 12.61, 0.5, 15.6, 97.4, 1.6, 77.86, 0.813}, 
 {"OMN", "Asia", "Oman", "2021-01-30", 133728., 0., 177.429, 1527., 0., 
  1.429, 26187.174, 0., 34.745, 299.024, 0., 0.28, 1.18, "", "", "", "", "", 
  "", "", "", "", "", "", "", "", "", "", "", "", "", "", "", "", 985., "", 
  "", "", 193., 45.37, 5.106622*^6, 14.98, 30.7, 2.355, 1.53, 37960.709, "", 
  266.342, 12.61, 0.5, 15.6, 97.4, 1.6, 77.86, 0.813}, 
 {"OMN", "Asia", "Oman", "2021-01-31", 134326., 598., 183.143, 1529., 2., 
  1.143, 26304.277, 117.103, 35.864, 299.415, 0.392, 0.224, 1.18, "", "", "", 
  "", "", "", "", "", "", "", "", "", "", "", "", "", "", "", "", "", "", 
  711., "", "", "", 139., 45.37, 5.106622*^6, 14.98, 30.7, 2.355, 1.53, 
  37960.709, "", 266.342, 12.61, 0.5, 15.6, 97.4, 1.6, 77.86, 0.813}, 
 {"OMN", "Asia", "Oman", "2021-02-01", 134524., 198., 181.571, 1532., 3., 
  1.429, 26343.05, 38.773, 35.556, 300.003, 0.587, 0.28, 1.19, "", "", "", 
  "", "", "", "", "", "", "", "", "", "", "", "", "", "", "", "", "", "", 
  473., "", "", "", 93., 45.37, 5.106622*^6, 14.98, 30.7, 2.355, 1.53, 
  37960.709, "", 266.342, 12.61, 0.5, 15.6, 97.4, 1.6, 77.86, 0.813}, 
 {"OMN", "Asia", "Oman", "2021-02-02", 134685., 161., 182.571, 1532., 0., 
  1.143, 26374.578, 31.528, 35.752, 300.003, 0., 0.224, 1.19, "", "", "", "", 
  "", "", "", "", "", "", "", "", "", "", "", "", "", "", "", "", "", 270., 
  "", "", "", 53., 45.37, 5.106622*^6, 14.98, 30.7, 2.355, 1.53, 37960.709, 
  "", 266.342, 12.61, 0.5, 15.6, 97.4, 1.6, 77.86, 0.813}, 
 {"OMN", "Asia", "Oman", "2021-02-03", 134856., 171., 183.143, 1532., 0., 1., 
  26408.064, 33.486, 35.864, 300.003, 0., 0.196, 1.2, "", "", "", "", "", "", 
  "", "", "", "", "", "", "", "", "", "", "", "", "", "", "", 175., "", "", 
  "", 34., 45.37, 5.106622*^6, 14.98, 30.7, 2.355, 1.53, 37960.709, "", 
  266.342, 12.61, 0.5, 15.6, 97.4, 1.6, 77.86, 0.813}, 
 {"OMN", "Asia", "Oman", "2021-02-04", 135041., 185., 187.571, 1532., 0., 
  0.714, 26444.291, 36.227, 36.731, 300.003, 0., 0.14, 1.2, "", "", "", "", 
  "", "", "", "", "", "", "", "", "", "", "", "", "", "", "", "", "", 175., 
  "", "", "", 34., 45.37, 5.106622*^6, 14.98, 30.7, 2.355, 1.53, 37960.709, 
  "", 266.342, 12.61, 0.5, 15.6, 97.4, 1.6, 77.86, 0.813}, 
 {"OMN", "Asia", "Oman", "2021-02-05", 135041., 0., 187.571, 1532., 0., 
  0.714, 26444.291, 0., 36.731, 300.003, 0., 0.14, 1.21, "", "", "", "", "", 
  "", "", "", "", "", "", "", "", "", "", "", "", "", "", "", "", 175., "", 
  "", "", 34., 45.37, 5.106622*^6, 14.98, 30.7, 2.355, 1.53, 37960.709, "", 
  266.342, 12.61, 0.5, 15.6, 97.4, 1.6, 77.86, 0.813}, 
 {"OMN", "Asia", "Oman", "2021-02-06", 135041., 0., 187.571, 1532., 0., 
  0.714, 26444.291, 0., 36.731, 300.003, 0., 0.14, 1.22, "", "", "", "", "", 
  "", "", "", "", "", "", "", "", "", "", "", "", "", "", "", "", 175., "", 
  "", "", 34., 45.37, 5.106622*^6, 14.98, 30.7, 2.355, 1.53, 37960.709, "", 
  266.342, 12.61, 0.5, 15.6, 97.4, 1.6, 77.86, 0.813}, 
 {"OMN", "Asia", "Oman", "2021-02-07", 135674., 633., 192.571, 1534., 2., 
  0.714, 26568.248, 123.957, 37.71, 300.394, 0.392, 0.14, 1.23, "", "", "", 
  "", "", "", "", "", "", "", "", "", "", "", "", "", "", "", "", "", "", 
  175., "", "", "", 34., 45.37, 5.106622*^6, 14.98, 30.7, 2.355, 1.53, 
  37960.709, "", 266.342, 12.61, 0.5, 15.6, 97.4, 1.6, 77.86, 0.813}, 
 {"OMN", "Asia", "Oman", "2021-02-08", 135990., 316., 209.429, 1535., 1., 
  0.429, 26630.128, 61.88, 41.011, 300.59, 0.196, 0.084, 1.23, "", "", "", 
  "", "", "", "", "", "", "", "", "", "", "", "", "", "", 39146., 26874., 
  12272., "", 175., 0.77, 0.53, 0.24, 34., 45.37, 5.106622*^6, 14.98, 30.7, 
  2.355, 1.53, 37960.709, "", 266.342, 12.61, 0.5, 15.6, 97.4, 1.6, 77.86, 
  0.813}, {"OMN", "Asia", "Oman", "2021-02-09", 136187., 197., 214.571, 
  1536., 1., 0.571, 26668.706, 38.577, 42.018, 300.786, 0.196, 0.112, 1.23, 
  "", "", "", "", "", "", "", "", "", "", "", "", "", "", "", "", "", 41192., 
  28920., 12272., 2046., 442., 0.81, 0.57, 0.24, 87., 45.37, 5.106622*^6, 
  14.98, 30.7, 2.355, 1.53, 37960.709, "", 266.342, 12.61, 0.5, 15.6, 97.4, 
  1.6, 77.86, 0.813}, {"OMN", "Asia", "Oman", "2021-02-10", 136377., 190., 
  217.286, 1537., 1., 0.714, 26705.912, 37.207, 42.55, 300.982, 0.196, 0.14, 
  1.23, "", "", "", "", "", "", "", "", "", "", "", "", "", "", "", "", "", 
  43233., 30961., 12272., 2041., 709., 0.85, 0.61, 0.24, 139., 45.37, 
  5.106622*^6, 14.98, 30.7, 2.355, 1.53, 37960.709, "", 266.342, 12.61, 0.5, 
  15.6, 97.4, 1.6, 77.86, 0.813}, {"OMN", "Asia", "Oman", "2021-02-11", 
  136622., 245., 225.857, 1539., 2., 1., 26753.889, 47.977, 44.228, 301.373, 
  0.392, 0.196, 1.24, "", "", "", "", "", "", "", "", "", "", "", "", "", "", 
  "", "", "", 45065., 32793., 12272., 1832., 946., 0.88, 0.64, 0.24, 185., 
  45.37, 5.106622*^6, 14.98, 30.7, 2.355, 1.53, 37960.709, "", 266.342, 
  12.61, 0.5, 15.6, 97.4, 1.6, 77.86, 0.813}, 
 {"OMN", "Asia", "Oman", "2021-02-12", 136622., 0., 225.857, 1539., 0., 1., 
  26753.889, 0., 44.228, 301.373, 0., 0.196, 1.24, "", "", "", "", "", "", 
  "", "", "", "", "", "", "", "", "", "", "", 46829., 34557., 12272., 1764., 
  1173., 0.92, 0.68, 0.24, 230., 56.48, 5.106622*^6, 14.98, 30.7, 2.355, 
  1.53, 37960.709, "", 266.342, 12.61, 0.5, 15.6, 97.4, 1.6, 77.86, 0.813}, 
 {"OMN", "Asia", "Oman", "2021-02-13", 136622., 0., 225.857, 1539., 0., 1., 
  26753.889, 0., 44.228, 301.373, 0., 0.196, 1.24, "", "", "", "", "", "", 
  "", "", "", "", "", "", "", "", "", "", "", 47198., 34926., 12272., 369., 
  1200., 0.92, 0.68, 0.24, 235., 56.48, 5.106622*^6, 14.98, 30.7, 2.355, 
  1.53, 37960.709, "", 266.342, 12.61, 0.5, 15.6, 97.4, 1.6, 77.86, 0.813}, 
 {"OMN", "Asia", "Oman", "2021-02-14", 137306., 684., 233.143, 1542., 3., 
  1.143, 26887.833, 133.944, 45.655, 301.961, 0.587, 0.224, 1.25, "", "", "", 
  "", "", "", "", "", "", "", "", "", "", "", "", "", "", 48819., 36547., 
  12272., 1621., 1407., 0.96, 0.72, 0.24, 276., 56.48, 5.106622*^6, 14.98, 
  30.7, 2.355, 1.53, 37960.709, "", 266.342, 12.61, 0.5, 15.6, 97.4, 1.6, 
  77.86, 0.813}, {"OMN", "Asia", "Oman", "2021-02-15", 137592., 286., 
  228.857, 1543., 1., 1.143, 26943.839, 56.006, 44.816, 302.157, 0.196, 
  0.224, 1.25, "", "", "", "", "", "", "", "", "", "", "", "", "", "", "", 
  "", "", 50100., 37828., 12272., 1281., 1565., 0.98, 0.74, 0.24, 306., 
  56.48, 5.106622*^6, 14.98, 30.7, 2.355, 1.53, 37960.709, "", 266.342, 
  12.61, 0.5, 15.6, 97.4, 1.6, 77.86, 0.813}, 
 {"OMN", "Asia", "Oman", "2021-02-16", 137929., 337., 248.857, 1544., 1., 
  1.143, 27009.832, 65.993, 48.732, 302.353, 0.196, 0.224, 1.26, "", "", "", 
  "", "", "", "", "", "", "", "", "", "", "", "", "", "", 56847., 37828., 
  19019., 6747., 2236., 1.11, 0.74, 0.37, 438., 56.48, 5.106622*^6, 14.98, 
  30.7, 2.355, 1.53, 37960.709, "", 266.342, 12.61, 0.5, 15.6, 97.4, 1.6, 
  77.86, 0.813}, {"OMN", "Asia", "Oman", "2021-02-17", 138206., 277., 
  261.286, 1549., 5., 1.714, 27064.075, 54.243, 51.166, 303.332, 0.979, 
  0.336, 1.26, "", "", "", "", "", "", "", "", "", "", "", "", "", "", "", 
  "", "", 58255., 39236., 19019., 1408., 2146., 1.14, 0.77, 0.37, 420., 
  56.48, 5.106622*^6, 14.98, 30.7, 2.355, 1.53, 37960.709, "", 266.342, 
  12.61, 0.5, 15.6, 97.4, 1.6, 77.86, 0.813}, 
 {"OMN", "Asia", "Oman", "2021-02-18", 138494., 288., 267.429, 1549., 0., 
  1.429, 27120.472, 56.397, 52.369, 303.332, 0., 0.28, 1.26, "", "", "", "", 
  "", "", "", "", "", "", "", "", "", "", "", "", "", 59878., 40859., 19019., 
  1623., 2116., 1.17, 0.8, 0.37, 414., 56.48, 5.106622*^6, 14.98, 30.7, 
  2.355, 1.53, 37960.709, "", 266.342, 12.61, 0.5, 15.6, 97.4, 1.6, 77.86, 
  0.813}, {"OMN", "Asia", "Oman", "2021-02-19", 138494., 0., 267.429, 1549., 
  0., 1.429, 27120.472, 0., 52.369, 303.332, 0., 0.28, 1.26, "", "", "", "", 
  "", "", "", "", "", "", "", "", "", "", "", "", "", 61971., 42952., 19019., 
  2093., 2163., 1.21, 0.84, 0.37, 424., 56.48, 5.106622*^6, 14.98, 30.7, 
  2.355, 1.53, 37960.709, "", 266.342, 12.61, 0.5, 15.6, 97.4, 1.6, 77.86, 
  0.813}, {"OMN", "Asia", "Oman", "2021-02-20", 138494., 0., 267.429, 1549., 
  0., 1.429, 27120.472, 0., 52.369, 303.332, 0., 0.28, 1.25, "", "", "", "", 
  "", "", "", "", "", "", "", "", "", "", "", "", "", 62487., 43468., 19019., 
  516., 2184., 1.22, 0.85, 0.37, 428., 56.48, 5.106622*^6, 14.98, 30.7, 
  2.355, 1.53, 37960.709, "", 266.342, 12.61, 0.5, 15.6, 97.4, 1.6, 77.86, 
  0.813}, {"OMN", "Asia", "Oman", "2021-02-21", 139362., 868., 293.714, 
  1552., 3., 1.429, 27290.448, 169.975, 57.516, 303.919, 0.587, 0.28, 1.25, 
  "", "", "", "", "", "", "", "", "", "", "", "", "", "", "", "", "", 64538., 
  45519., 19019., 2051., 2246., 1.26, 0.89, 0.37, 440., 56.48, 5.106622*^6, 
  14.98, 30.7, 2.355, 1.53, 37960.709, "", 266.342, 12.61, 0.5, 15.6, 97.4, 
  1.6, 77.86, 0.813}, {"OMN", "Asia", "Oman", "2021-02-22", 139692., 330., 
  300., 1555., 3., 1.714, 27355.07, 64.622, 58.747, 304.507, 0.587, 0.336, 
  1.25, "", "", "", "", "", "", "", "", "", "", "", "", "", "", "", "", "", 
  66103., 47084., 19019., 1565., 2286., 1.29, 0.92, 0.37, 448., 56.48, 
  5.106622*^6, 14.98, 30.7, 2.355, 1.53, 37960.709, "", 266.342, 12.61, 0.5, 
  15.6, 97.4, 1.6, 77.86, 0.813}, {"OMN", "Asia", "Oman", "2021-02-23", 
  139989., 297., 294.286, 1557., 2., 1.857, 27413.229, 58.16, 57.628, 
  304.898, 0.392, 0.364, 1.25, "", "", "", "", "", "", "", "", "", "", "", 
  "", "", "", "", "", "", 67660., 48641., 19019., 1557., 1545., 1.32, 0.95, 
  0.37, 303., 56.48, 5.106622*^6, 14.98, 30.7, 2.355, 1.53, 37960.709, "", 
  266.342, 12.61, 0.5, 15.6, 97.4, 1.6, 77.86, 0.813}, 
 {"OMN", "Asia", "Oman", "2021-02-24", 140300., 311., 299.143, 1558., 1., 
  1.286, 27474.131, 60.901, 58.579, 305.094, 0.196, 0.252, 1.25, "", "", "", 
  "", "", "", "", "", "", "", "", "", "", "", "", "", "", "", "", "", "", 
  1618., "", "", "", 317., 56.48, 5.106622*^6, 14.98, 30.7, 2.355, 1.53, 
  37960.709, "", 266.342, 12.61, 0.5, 15.6, 97.4, 1.6, 77.86, 0.813}, 
 {"OMN", "Asia", "Oman", "2021-02-25", 140588., 288., 299.143, 1562., 4., 
  1.857, 27530.528, 56.397, 58.579, 305.877, 0.783, 0.364, 1.25, "", "", "", 
  "", "", "", "", "", "", "", "", "", "", "", "", "", "", "", "", "", "", 
  1660., "", "", "", 325., 56.48, 5.106622*^6, 14.98, 30.7, 2.355, 1.53, 
  37960.709, "", 266.342, 12.61, 0.5, 15.6, 97.4, 1.6, 77.86, 0.813}, 
 {"OMN", "Asia", "Oman", "2021-02-26", 140588., 0., 299.143, 1562., 0., 
  1.857, 27530.528, 0., 58.579, 305.877, 0., 0.364, 1.25, "", "", "", "", "", 
  "", "", "", "", "", "", "", "", "", "", "", "", "", "", "", "", 1635., "", 
  "", "", 320., 56.48, 5.106622*^6, 14.98, 30.7, 2.355, 1.53, 37960.709, "", 
  266.342, 12.61, 0.5, 15.6, 97.4, 1.6, 77.86, 0.813}, 
 {"OMN", "Asia", "Oman", "2021-02-27", 140588., 0., 299.143, 1562., 0., 
  1.857, 27530.528, 0., 58.579, 305.877, 0., 0.364, 1.25, "", "", "", "", "", 
  "", "", "", "", "", "", "", "", "", "", "", "", "", "", "", "", 1835., "", 
  "", "", 359., 56.48, 5.106622*^6, 14.98, 30.7, 2.355, 1.53, 37960.709, "", 
  266.342, 12.61, 0.5, 15.6, 97.4, 1.6, 77.86, 0.813}, 
 {"OMN", "Asia", "Oman", "2021-02-28", 141496., 908., 304.857, 1570., 8., 
  2.571, 27708.336, 177.808, 59.698, 307.444, 1.567, 0.504, 1.25, "", "", "", 
  "", "", "", "", "", "", "", "", "", "", "", "", "", "", "", "", "", "", 
  1816., "", "", "", 356., 56.48, 5.106622*^6, 14.98, 30.7, 2.355, 1.53, 
  37960.709, "", 266.342, 12.61, 0.5, 15.6, 97.4, 1.6, 77.86, 0.813}, 
 {"OMN", "Asia", "Oman", "2021-03-01", 141808., 312., 302.286, 1577., 7., 
  3.143, 27769.433, 61.097, 59.195, 308.815, 1.371, 0.615, 1.25, "", "", "", 
  "", "", "", "", "", "", "", "", "", "", "", "", "", "", "", "", "", "", 
  1867., "", "", "", 366., 56.48, 5.106622*^6, 14.98, 30.7, 2.355, 1.53, 
  37960.709, "", 266.342, 12.61, 0.5, 15.6, 97.4, 1.6, 77.86, 0.813}, 
 {"OMN", "Asia", "Oman", "2021-03-02", 142169., 361., 311.429, 1580., 3., 
  3.286, 27840.126, 70.693, 60.985, 309.402, 0.587, 0.643, 1.26, "", "", "", 
  "", "", "", "", "", "", "", "", "", "", "", "", "", "", "", "", "", "", 
  1918., "", "", "", 376., 56.48, 5.106622*^6, 14.98, 30.7, 2.355, 1.53, 
  37960.709, "", 266.342, 12.61, 0.5, 15.6, 97.4, 1.6, 77.86, 0.813}, 
 {"OMN", "Asia", "Oman", "2021-03-03", 142527., 358., 318.143, 1583., 3., 
  3.571, 27910.231, 70.105, 62.3, 309.99, 0.587, 0.699, 1.27, "", "", "", "", 
  "", "", "", "", "", "", "", "", "", "", "", "", "", "", "", "", "", 1918., 
  "", "", "", 376., 56.48, 5.106622*^6, 14.98, 30.7, 2.355, 1.53, 37960.709, 
  "", 266.342, 12.61, 0.5, 15.6, 97.4, 1.6, 77.86, 0.813}, 
 {"OMN", "Asia", "Oman", "2021-03-04", 142896., 369., 329.714, 1583., 0., 3., 
  27982.49, 72.259, 64.566, 309.99, 0., 0.587, 1.28, "", "", "", "", "", "", 
  "", "", "", "", "", "", "", "", "", "", "", "", "", "", "", 1918., "", "", 
  "", 376., 63.89, 5.106622*^6, 14.98, 30.7, 2.355, 1.53, 37960.709, "", 
  266.342, 12.61, 0.5, 15.6, 97.4, 1.6, 77.86, 0.813}, 
 {"OMN", "Asia", "Oman", "2021-03-05", 142896., 0., 329.714, 1583., 0., 3., 
  27982.49, 0., 64.566, 309.99, 0., 0.587, 1.28, "", "", "", "", "", "", "", 
  "", "", "", "", "", "", "", "", "", "", "", "", "", "", 1918., "", "", "", 
  376., 63.89, 5.106622*^6, 14.98, 30.7, 2.355, 1.53, 37960.709, "", 266.342, 
  12.61, 0.5, 15.6, 97.4, 1.6, 77.86, 0.813}, 
 {"OMN", "Asia", "Oman", "2021-03-06", 142896., 0., 329.714, 1583., 0., 3., 
  27982.49, 0., 64.566, 309.99, 0., 0.587, 1.28, "", "", "", "", "", "", "", 
  "", "", "", "", "", "", "", "", "", "", "", "", "", "", 1918., "", "", "", 
  376., 63.89, 5.106622*^6, 14.98, 30.7, 2.355, 1.53, 37960.709, "", 266.342, 
  12.61, 0.5, 15.6, 97.4, 1.6, 77.86, 0.813}, 
 {"OMN", "Asia", "Oman", "2021-03-07", 143955., 1059., 351.286, 1591., 8., 
  3., 28189.868, 207.378, 68.79, 311.556, 1.567, 0.587, 1.29, "", "", "", "", 
  "", "", "", "", "", "", "", "", "", "", "", "", "", "", "", "", "", 1918., 
  "", "", "", 376., 67.59, 5.106622*^6, 14.98, 30.7, 2.355, 1.53, 37960.709, 
  "", 266.342, 12.61, 0.5, 15.6, 97.4, 1.6, 77.86, 0.813}, 
 {"OMN", "Asia", "Oman", "2021-03-08", 144404., 449., 370.857, 1594., 3., 
  2.429, 28277.793, 87.925, 72.623, 312.144, 0.587, 0.476, 1.3, "", "", "", 
  "", "", "", "", "", "", "", "", "", "", "", "", "", "", "", "", "", "", 
  1918., "", "", "", 376., 67.59, 5.106622*^6, 14.98, 30.7, 2.355, 1.53, 
  37960.709, "", 266.342, 12.61, 0.5, 15.6, 97.4, 1.6, 77.86, 0.813}, 
 {"OMN", "Asia", "Oman", "2021-03-09", 144831., 427., 380.286, 1597., 3., 
  2.429, 28361.41, 83.617, 74.469, 312.731, 0.587, 0.476, 1.3, "", "", "", 
  "", "", "", "", "", "", "", "", "", "", "", "", "", "", 94518., 75499., 
  19019., "", 1918., 1.85, 1.48, 0.37, 376., 67.59, 5.106622*^6, 14.98, 30.7, 
  2.355, 1.53, 37960.709, "", 266.342, 12.61, 0.5, 15.6, 97.4, 1.6, 77.86, 
  0.813}, {"OMN", "Asia", "Oman", "2021-03-10", 145257., 426., 390., 1600., 
  3., 2.429, 28444.831, 83.421, 76.371, 313.319, 0.587, 0.476, 1.31, "", "", 
  "", "", "", "", "", "", "", "", "", "", "", "", "", "", "", 98168., 79149., 
  19019., 3650., 2166., 1.92, 1.55, 0.37, 424., 67.59, 5.106622*^6, 14.98, 
  30.7, 2.355, 1.53, 37960.709, "", 266.342, 12.61, 0.5, 15.6, 97.4, 1.6, 
  77.86, 0.813}, {"OMN", "Asia", "Oman", "2021-03-11", 145257., 0., 337.286, 
  1600., 0., 2.429, 28444.831, 0., 66.049, 313.319, 0., 0.476, 1.32, "", "", 
  "", "", "", "", "", "", "", "", "", "", "", "", "", "", "", "", "", "", "", 
  2087., "", "", "", 409., 67.59, 5.106622*^6, 14.98, 30.7, 2.355, 1.53, 
  37960.709, "", 266.342, 12.61, 0.5, 15.6, 97.4, 1.6, 77.86, 0.813}, 
 {"OMN", "Asia", "Oman", "2021-03-12", 145257., 0., 337.286, 1600., 0., 
  2.429, 28444.831, 0., 66.049, 313.319, 0., 0.476, 1.34, "", "", "", "", "", 
  "", "", "", "", "", "", "", "", "", "", "", "", "", "", "", "", 2008., "", 
  "", "", 393., 67.59, 5.106622*^6, 14.98, 30.7, 2.355, 1.53, 37960.709, "", 
  266.342, 12.61, 0.5, 15.6, 97.4, 1.6, 77.86, 0.813}, 
 {"OMN", "Asia", "Oman", "2021-03-13", 145257., 0., 337.286, 1600., 0., 
  2.429, 28444.831, 0., 66.049, 313.319, 0., 0.476, 1.37, "", "", "", "", "", 
  "", "", "", "", "", "", "", "", "", "", "", "", "", "", "", "", 1929., "", 
  "", "", 378., 67.59, 5.106622*^6, 14.98, 30.7, 2.355, 1.53, 37960.709, "", 
  266.342, 12.61, 0.5, 15.6, 97.4, 1.6, 77.86, 0.813}, 
 {"OMN", "Asia", "Oman", "2021-03-14", 146867., 1610., 416., 1608., 8., 
  2.429, 28760.108, 315.277, 81.463, 314.885, 1.567, 0.476, 1.39, "", "", "", 
  "", "", "", "", "", "", "", "", "", "", "", "", "", "", "", "", "", "", 
  1851., "", "", "", 362., 67.59, 5.106622*^6, 14.98, 30.7, 2.355, 1.53, 
  37960.709, "", 266.342, 12.61, 0.5, 15.6, 97.4, 1.6, 77.86, 0.813}, 
 {"OMN", "Asia", "Oman", "2021-03-15", 147423., 556., 431.286, 1609., 1., 
  2.143, 28868.986, 108.878, 84.456, 315.081, 0.196, 0.42, 1.39, "", "", "", 
  "", "", "", "", "", "", "", "", "", "", "", "", "", "", 105003., 85984., 
  19019., "", 1772., 2.06, 1.68, 0.37, 347., 67.59, 5.106622*^6, 14.98, 30.7, 
  2.355, 1.53, 37960.709, "", 266.342, 12.61, 0.5, 15.6, 97.4, 1.6, 77.86, 
  0.813}, {"OMN", "Asia", "Oman", "2021-03-16", 148010., 587., 454.143, 
  1614., 5., 2.429, 28983.935, 114.949, 88.932, 316.06, 0.979, 0.476, 1.39, 
  "", "", "", "", "", "", "", "", "", "", "", "", "", "", "", "", "", "", "", 
  "", "", 1844., "", "", "", 361., 67.59, 5.106622*^6, 14.98, 30.7, 2.355, 
  1.53, 37960.709, "", 266.342, 12.61, 0.5, 15.6, 97.4, 1.6, 77.86, 0.813}, 
 {"OMN", "Asia", "Oman", "2021-03-17", 148558., 548., 471.571, 1617., 3., 
  2.429, 29091.247, 107.312, 92.345, 316.648, 0.587, 0.476, 1.39, "", "", "", 
  "", "", "", "", "", "", "", "", "", "", "", "", "", "", 109844., 90825., 
  19019., "", 1668., 2.15, 1.78, 0.37, 327., 67.59, 5.106622*^6, 14.98, 30.7, 
  2.355, 1.53, 37960.709, "", 266.342, 12.61, 0.5, 15.6, 97.4, 1.6, 77.86, 
  0.813}, {"OMN", "Asia", "Oman", "2021-03-18", 149135., 577., 554., 1620., 
  3., 2.857, 29204.237, 112.991, 108.487, 317.235, 0.587, 0.559, 1.39, "", 
  "", "", "", "", "", "", "", "", "", "", "", "", "", "", "", "", "", "", "", 
  "", 1787., "", "", "", 350., 67.59, 5.106622*^6, 14.98, 30.7, 2.355, 1.53, 
  37960.709, "", 266.342, 12.61, 0.5, 15.6, 97.4, 1.6, 77.86, 0.813}, 
 {"OMN", "Asia", "Oman", "2021-03-19", 149135., 0., 554., 1620., 0., 2.857, 
  29204.237, 0., 108.487, 317.235, 0., 0.559, 1.38, "", "", "", "", "", "", 
  "", "", "", "", "", "", "", "", "", "", "", "", "", "", "", 1906., "", "", 
  "", 373., 67.59, 5.106622*^6, 14.98, 30.7, 2.355, 1.53, 37960.709, "", 
  266.342, 12.61, 0.5, 15.6, 97.4, 1.6, 77.86, 0.813}, 
 {"OMN", "Asia", "Oman", "2021-03-20", 149135., 0., 554., 1620., 0., 2.857, 
  29204.237, 0., 108.487, 317.235, 0., 0.559, 1.38, "", "", "", "", "", "", 
  "", "", "", "", "", "", "", "", "", "", "", "", "", "", "", 2024., "", "", 
  "", 396., 67.59, 5.106622*^6, 14.98, 30.7, 2.355, 1.53, 37960.709, "", 
  266.342, 12.61, 0.5, 15.6, 97.4, 1.6, 77.86, 0.813}, 
 {"OMN", "Asia", "Oman", "2021-03-21", 150800., 1665., 561.857, 1622., 2., 
  2., 29530.284, 326.047, 110.025, 317.627, 0.392, 0.392, 1.38, "", "", "", 
  "", "", "", "", "", "", "", "", "", "", "", "", "", "", "", "", "", "", 
  2143., "", "", "", 420., 67.59, 5.106622*^6, 14.98, 30.7, 2.355, 1.53, 
  37960.709, "", 266.342, 12.61, 0.5, 15.6, 97.4, 1.6, 77.86, 0.813}, 
 {"OMN", "Asia", "Oman", "2021-03-22", 151528., 728., 586.429, 1629., 7., 
  2.857, 29672.844, 142.56, 114.837, 318.998, 1.371, 0.559, 1.38, "", "", "", 
  "", "", "", "", "", "", "", "", "", "", "", "", "", "", 120837., 101818., 
  19019., "", 2262., 2.37, 1.99, 0.37, 443., 65.74, 5.106622*^6, 14.98, 30.7, 
  2.355, 1.53, 37960.709, "", 266.342, 12.61, 0.5, 15.6, 97.4, 1.6, 77.86, 
  0.813}, {"OMN", "Asia", "Oman", "2021-03-23", 152364., 836., 622., 1633., 
  4., 2.714, 29836.553, 163.709, 121.803, 319.781, 0.783, 0.532, 1.38, "", 
  "", "", "", "", "", "", "", "", "", "", "", "", "", "", "", "", "", "", "", 
  "", 2513., "", "", "", 492., 65.74, 5.106622*^6, 14.98, 30.7, 2.355, 1.53, 
  37960.709, "", 266.342, 12.61, 0.5, 15.6, 97.4, 1.6, 77.86, 0.813}, 
 {"OMN", "Asia", "Oman", "2021-03-24", 153105., 741., 649.571, 1644., 11., 
  3.857, 29981.659, 145.106, 127.202, 321.935, 2.154, 0.755, 1.38, "", "", 
  "", "", "", "", "", "", "", "", "", "", "", "", "", "", "", 129198., 
  110179., 19019., "", 2765., 2.53, 2.16, 0.37, 541., 65.74, 5.106622*^6, 
  14.98, 30.7, 2.355, 1.53, 37960.709, "", 266.342, 12.61, 0.5, 15.6, 97.4, 
  1.6, 77.86, 0.813}, {"OMN", "Asia", "Oman", "2021-03-25", 153838., 733., 
  671.857, 1650., 6., 4.286, 30125.198, 143.539, 131.566, 323.11, 1.175, 
  0.839, 1.37, "", "", "", "", "", "", "", "", "", "", "", "", "", "", "", 
  "", "", "", "", "", "", 2756., "", "", "", 540., 65.74, 5.106622*^6, 14.98, 
  30.7, 2.355, 1.53, 37960.709, "", 266.342, 12.61, 0.5, 15.6, 97.4, 1.6, 
  77.86, 0.813}, {"OMN", "Asia", "Oman", "2021-03-26", 153838., 0., 671.857, 
  1650., 0., 4.286, 30125.198, 0., 131.566, 323.11, 0., 0.839, 1.37, "", "", 
  "", "", "", "", "", "", "", "", "", "", "", "", "", "", "", "", "", "", "", 
  2748., "", "", "", 538., 65.74, 5.106622*^6, 14.98, 30.7, 2.355, 1.53, 
  37960.709, "", 266.342, 12.61, 0.5, 15.6, 97.4, 1.6, 77.86, 0.813}, 
 {"OMN", "Asia", "Oman", "2021-03-27", 153838., 0., 671.857, 1650., 0., 
  4.286, 30125.198, 0., 131.566, 323.11, 0., 0.839, 1.37, "", "", "", "", "", 
  "", "", "", "", "", "", "", "", "", "", "", "", "", "", "", "", 2740., "", 
  "", "", 537., 65.74, 5.106622*^6, 14.98, 30.7, 2.355, 1.53, 37960.709, "", 
  266.342, 12.61, 0.5, 15.6, 97.4, 1.6, 77.86, 0.813}, 
 {"OMN", "Asia", "Oman", "2021-03-28", 156087., 2249., 755.286, 1661., 11., 
  5.571, 30565.607, 440.409, 147.903, 325.264, 2.154, 1.091, 1.37, "", "", 
  "", "", "", "", "", "", "", "", "", "", "", "", "", "", "", "", "", "", "", 
  2731., "", "", "", 535., 82.41, 5.106622*^6, 14.98, 30.7, 2.355, 1.53, 
  37960.709, "", 266.342, 12.61, 0.5, 15.6, 97.4, 1.6, 77.86, 0.813}, 
 {"OMN", "Asia", "Oman", "2021-03-29", 156883., 796., 765., 1662., 1., 4.714, 
  30721.483, 155.876, 149.805, 325.46, 0.196, 0.923, 1.37, "", "", "", "", 
  "", "", "", "", "", "", "", "", "", "", "", "", "", 139897., 120878., 
  19019., "", 2723., 2.74, 2.37, 0.37, 533., 82.41, 5.106622*^6, 14.98, 30.7, 
  2.355, 1.53, 37960.709, "", 266.342, 12.61, 0.5, 15.6, 97.4, 1.6, 77.86, 
  0.813}, {"OMN", "Asia", "Oman", "2021-03-30", 158056., 1173., 813.143, 
  1669., 7., 5.143, 30951.185, 229.702, 159.233, 326.831, 1.371, 1.007, 1.37, 
  "", "", "", "", "", "", "", "", "", "", "", "", "", "", "", "", "", "", "", 
  "", "", 2955., "", "", "", 579., 80.56, 5.106622*^6, 14.98, 30.7, 2.355, 
  1.53, 37960.709, "", 266.342, 12.61, 0.5, 15.6, 97.4, 1.6, 77.86, 0.813}, 
 {"OMN", "Asia", "Oman", "2021-03-31", 159218., 1162., 873.286, 1678., 9., 
  4.857, 31178.732, 227.548, 171.01, 328.593, 1.762, 0.951, 1.36, "", "", "", 
  "", "", "", "", "", "", "", "", "", "", "", "", "", "", 151512., 132493., 
  19019., "", 3188., 2.97, 2.59, 0.37, 624., 80.56, 5.106622*^6, 14.98, 30.7, 
  2.355, 1.53, 37960.709, "", 266.342, 12.61, 0.5, 15.6, 97.4, 1.6, 77.86, 
  0.813}, {"OMN", "Asia", "Oman", "2021-04-01", 160018., 800., 882.857, 
  1681., 3., 4.429, 31335.392, 156.659, 172.885, 329.18, 0.587, 0.867, 1.35, 
  "", "", "", "", "", "", "", "", "", "", "", "", "", "", "", "", "", "", "", 
  "", "", 3440., "", "", "", 674., 80.56, 5.106622*^6, 14.98, 30.7, 2.355, 
  1.53, 37960.709, "", 266.342, 12.61, 0.5, 15.6, 97.4, 1.6, 77.86, 0.813}, 
 {"OMN", "Asia", "Oman", "2021-04-02", 160018., 0., 882.857, 1681., 0., 
  4.429, 31335.392, 0., 172.885, 329.18, 0., 0.867, 1.35, "", "", "", "", "", 
  "", "", "", "", "", "", "", "", "", "", "", "", "", "", "", "", 3693., "", 
  "", "", 723., 80.56, 5.106622*^6, 14.98, 30.7, 2.355, 1.53, 37960.709, "", 
  266.342, 12.61, 0.5, 15.6, 97.4, 1.6, 77.86, 0.813}, 
 {"OMN", "Asia", "Oman", "2021-04-03", 160018., 0., 882.857, 1681., 0., 
  4.429, 31335.392, 0., 172.885, 329.18, 0., 0.867, 1.34, "", "", "", "", "", 
  "", "", "", "", "", "", "", "", "", "", "", "", "", "", "", "", 3946., "", 
  "", "", 773., 80.56, 5.106622*^6, 14.98, 30.7, 2.355, 1.53, 37960.709, "", 
  266.342, 12.61, 0.5, 15.6, 97.4, 1.6, 77.86, 0.813}, 
 {"OMN", "Asia", "Oman", "2021-04-04", 163157., 3139., 1010., 1690., 9., 
  4.143, 31950.084, 614.692, 197.782, 330.943, 1.762, 0.811, 1.34, "", "", 
  "", "", "", "", "", "", "", "", "", "", "", "", "", "", "", "", "", "", "", 
  4198., "", "", "", 822., 80.56, 5.106622*^6, 14.98, 30.7, 2.355, 1.53, 
  37960.709, "", 266.342, 12.61, 0.5, 15.6, 97.4, 1.6, 77.86, 0.813}, 
 {"OMN", "Asia", "Oman", "2021-04-05", 164274., 1117., 1055.857, 1722., 32., 
  8.571, 32168.819, 218.736, 206.762, 337.209, 6.266, 1.678, 1.33, "", "", 
  "", "", "", "", "", "", "", "", "", "", "", "", "", "", "", 171055., 
  152036., 19019., "", 4451., 3.35, 2.98, 0.37, 872., 77.78, 5.106622*^6, 
  14.98, 30.7, 2.355, 1.53, 37960.709, "", 266.342, 12.61, 0.5, 15.6, 97.4, 
  1.6, 77.86, 0.813}, {"OMN", "Asia", "Oman", "2021-04-06", 165480., 1206., 
  1060.571, 1728., 6., 8.429, 32404.983, 236.164, 207.686, 338.384, 1.175, 
  1.651, 1.31, "", "", "", "", "", "", "", "", "", "", "", "", "", "", "", 
  "", "", "", "", "", "", 3968., "", "", "", 777., 77.78, 5.106622*^6, 14.98, 
  30.7, 2.355, 1.53, 37960.709, "", 266.342, 12.61, 0.5, 15.6, 97.4, 1.6, 
  77.86, 0.813}, {"OMN", "Asia", "Oman", "2021-04-07", 166685., 1205., 
  1066.714, 1735., 7., 8.143, 32640.951, 235.968, 208.888, 339.755, 1.371, 
  1.595, 1.3, "", "", "", "", "", "", "", "", "", "", "", "", "", "", "", "", 
  "", "", "", "", "", 3485., "", "", "", 682., 72.22, 5.106622*^6, 14.98, 
  30.7, 2.355, 1.53, 37960.709, "", 266.342, 12.61, 0.5, 15.6, 97.4, 1.6, 
  77.86, 0.813}, {"OMN", "Asia", "Oman", "2021-04-08", 168005., 1320., 1141., 
  1747., 12., 9.429, 32899.439, 258.488, 223.435, 342.105, 2.35, 1.846, 1.29, 
  "", "", "", "", "", "", "", "", "", "", "", "", "", "", "", "", "", "", "", 
  "", "", 3273., "", "", "", 641., 75., 5.106622*^6, 14.98, 30.7, 2.355, 
  1.53, 37960.709, "", 266.342, 12.61, 0.5, 15.6, 97.4, 1.6, 77.86, 0.813}, 
 {"OMN", "Asia", "Oman", "2021-04-09", 168005., 0., 1141., 1747., 0., 9.429, 
  32899.439, 0., 223.435, 342.105, 0., 1.846, 1.28, "", "", "", "", "", "", 
  "", "", "", "", "", "", "", "", "", "", "", "", "", "", "", 3061., "", "", 
  "", 599., 75., 5.106622*^6, 14.98, 30.7, 2.355, 1.53, 37960.709, "", 
  266.342, 12.61, 0.5, 15.6, 97.4, 1.6, 77.86, 0.813}, 
 {"OMN", "Asia", "Oman", "2021-04-10", 168005., 0., 1141., 1747., 0., 9.429, 
  32899.439, 0., 223.435, 342.105, 0., 1.846, 1.26, "", "", "", "", "", "", 
  "", "", "", "", "", "", "", "", "", "", "", "", "", "", "", 2849., "", "", 
  "", 558., 75., 5.106622*^6, 14.98, 30.7, 2.355, 1.53, 37960.709, "", 
  266.342, 12.61, 0.5, 15.6, 97.4, 1.6, 77.86, 0.813}, 
 {"OMN", "Asia", "Oman", "2021-04-11", 171549., 3544., 1198.857, 1776., 29., 
  12.286, 33593.44, 694.001, 234.765, 347.784, 5.679, 2.406, 1.25, "", "", 
  "", "", "", "", "", "", "", "", "", "", "", "", "", "", "", "", "", "", "", 
  2637., "", "", "", 516., 75., 5.106622*^6, 14.98, 30.7, 2.355, 1.53, 
  37960.709, "", 266.342, 12.61, 0.5, 15.6, 97.4, 1.6, 77.86, 0.813}, 
 {"OMN", "Asia", "Oman", "2021-04-12", 173029., 1480., 1250.714, 1789., 13., 
  9.571, 33883.26, 289.82, 244.92, 350.329, 2.546, 1.874, 1.23, "", "", "", 
  "", "", "", "", "", "", "", "", "", "", "", "", "", "", 188029., 169010., 
  19019., "", 2425., 3.68, 3.31, 0.37, 475., 75., 5.106622*^6, 14.98, 30.7, 
  2.355, 1.53, 37960.709, "", 266.342, 12.61, 0.5, 15.6, 97.4, 1.6, 77.86, 
  0.813}, {"OMN", "Asia", "Oman", "2021-04-13", 174364., 1335., 1269.143, 
  1798., 9., 10., 34144.685, 261.425, 248.529, 352.092, 1.762, 1.958, 1.22, 
  "", "", "", "", "", "", "", "", "", "", "", "", "", "", "", "", "", "", "", 
  "", "", 2420., "", "", "", 474., 80.56, 5.106622*^6, 14.98, 30.7, 2.355, 
  1.53, 37960.709, "", 266.342, 12.61, 0.5, 15.6, 97.4, 1.6, 77.86, 0.813}, 
 {"OMN", "Asia", "Oman", "2021-04-14", 175633., 1269., 1278.286, 1807., 9., 
  10.286, 34393.186, 248.501, 250.319, 353.854, 1.762, 2.014, 1.2, "", "", 
  "", "", "", "", "", "", "", "", "", "", "", "", "", "", "", 192808., 
  173789., 19019., "", 2415., 3.78, 3.4, 0.37, 473., 80.56, 5.106622*^6, 
  14.98, 30.7, 2.355, 1.53, 37960.709, "", 266.342, 12.61, 0.5, 15.6, 97.4, 
  1.6, 77.86, 0.813}, {"OMN", "Asia", "Oman", "2021-04-15", 176668., 1035., 
  1237.571, 1821., 14., 10.571, 34595.864, 202.678, 242.346, 356.596, 2.742, 
  2.07, 1.19, "", "", "", "", "", "", "", "", "", "", "", "", "", "", "", "", 
  "", "", "", "", "", 2776., "", "", "", 544., 80.56, 5.106622*^6, 14.98, 
  30.7, 2.355, 1.53, 37960.709, "", 266.342, 12.61, 0.5, 15.6, 97.4, 1.6, 
  77.86, 0.813}, {"OMN", "Asia", "Oman", "2021-04-16", 176668., 0., 1237.571, 
  1821., 0., 10.571, 34595.864, 0., 242.346, 356.596, 0., 2.07, 1.17, "", "", 
  "", "", "", "", "", "", "", "", "", "", "", "", "", "", "", "", "", "", "", 
  3138., "", "", "", 614., 80.56, 5.106622*^6, 14.98, 30.7, 2.355, 1.53, 
  37960.709, "", 266.342, 12.61, 0.5, 15.6, 97.4, 1.6, 77.86, 0.813}, 
 {"OMN", "Asia", "Oman", "2021-04-17", 176668., 0., 1237.571, 1821., 0., 
  10.571, 34595.864, 0., 242.346, 356.596, 0., 2.07, 1.16, "", "", "", "", 
  "", "", "", "", "", "", "", "", "", "", "", "", "", "", "", "", "", 3499., 
  "", "", "", 685., 80.56, 5.106622*^6, 14.98, 30.7, 2.355, 1.53, 37960.709, 
  "", 266.342, 12.61, 0.5, 15.6, 97.4, 1.6, 77.86, 0.813}, 
 {"OMN", "Asia", "Oman", "2021-04-18", 180031., 3363., 1211.714, 1878., 57., 
  14.571, 35254.421, 658.557, 237.283, 367.758, 11.162, 2.853, 1.14, "", "", 
  "", "", "", "", "", "", "", "", "", "", "", "", "", "", "", "", "", "", "", 
  3860., "", "", "", 756., 80.56, 5.106622*^6, 14.98, 30.7, 2.355, 1.53, 
  37960.709, "", 266.342, 12.61, 0.5, 15.6, 97.4, 1.6, 77.86, 0.813}, 
 {"OMN", "Asia", "Oman", "2021-04-19", 181430., 1399., 1200.143, 1890., 12., 
  14.429, 35528.379, 273.958, 235.017, 370.108, 2.35, 2.825, 1.13, "", "", 
  "", "", "", "", "", "", "", "", "", "", "", "", "", "", "", 217582., 
  198563., 19019., "", 4222., 4.26, 3.89, 0.37, 827., 80.56, 5.106622*^6, 
  14.98, 30.7, 2.355, 1.53, 37960.709, "", 266.342, 12.61, 0.5, 15.6, 97.4, 
  1.6, 77.86, 0.813}, {"OMN", "Asia", "Oman", "2021-04-20", 182693., 1263., 
  1189.857, 1909., 19., 15.857, 35775.705, 247.326, 233.003, 373.828, 3.721, 
  3.105, 1.12, "", "", "", "", "", "", "", "", "", "", "", "", "", "", "", 
  "", "", "", "", "", "", 5826., "", "", "", 1141., 80.56, 5.106622*^6, 
  14.98, 30.7, 2.355, 1.53, 37960.709, "", 266.342, 12.61, 0.5, 15.6, 97.4, 
  1.6, 77.86, 0.813}, {"OMN", "Asia", "Oman", "2021-04-21", 183770., 1077., 
  1162.429, 1926., 17., 17., 35986.607, 210.903, 227.632, 377.157, 3.329, 
  3.329, 1.12, "", "", "", "", "", "", "", "", "", "", "", "", "", "", "", 
  "", "", 244821., 198563., 46258., "", 7430., 4.79, 3.89, 0.91, 1455., 
  80.56, 5.106622*^6, 14.98, 30.7, 2.355, 1.53, 37960.709, "", 266.342, 
  12.61, 0.5, 15.6, 97.4, 1.6, 77.86, 0.813}, 
 {"OMN", "Asia", "Oman", "2021-04-22", 185278., 1508., 1230., 1942., 16., 
  17.286, 36281.91, 295.303, 240.864, 380.291, 3.133, 3.385, 1.11, "", "", 
  "", "", "", "", "", "", "", "", "", "", "", "", "", "", "", "", "", "", "", 
  7009., "", "", "", 1373., 80.56, 5.106622*^6, 14.98, 30.7, 2.355, 1.53, 
  37960.709, "", 266.342, 12.61, 0.5, 15.6, 97.4, 1.6, 77.86, 0.813}, 
 {"OMN", "Asia", "Oman", "2021-04-23", 185278., 0., 1230., 1942., 0., 17.286, 
  36281.91, 0., 240.864, 380.291, 0., 3.385, 1.09, "", "", "", "", "", "", 
  "", "", "", "", "", "", "", "", "", "", "", "", "", "", "", 6587., "", "", 
  "", 1290., 80.56, 5.106622*^6, 14.98, 30.7, 2.355, 1.53, 37960.709, "", 
  266.342, 12.61, 0.5, 15.6, 97.4, 1.6, 77.86, 0.813}, 
 {"OMN", "Asia", "Oman", "2021-04-24", 185278., 0., 1230., 1942., 0., 17.286, 
  36281.91, 0., 240.864, 380.291, 0., 3.385, 1.08, "", "", "", "", "", "", 
  "", "", "", "", "", "", "", "", "", "", "", "", "", "", "", 6165., "", "", 
  "", 1207., 80.56, 5.106622*^6, 14.98, 30.7, 2.355, 1.53, 37960.709, "", 
  266.342, 12.61, 0.5, 15.6, 97.4, 1.6, 77.86, 0.813}, 
 {"OMN", "Asia", "Oman", "2021-04-25", 188816., 3538., 1255., 1977., 35., 
  14.143, 36974.736, 692.826, 245.759, 387.144, 6.854, 2.77, 1.06, "", "", 
  "", "", "", "", "", "", "", "", "", "", "", "", "", "", "", "", "", "", "", 
  5744., "", "", "", 1125., 80.56, 5.106622*^6, 14.98, 30.7, 2.355, 1.53, 
  37960.709, "", 266.342, 12.61, 0.5, 15.6, 97.4, 1.6, 77.86, 0.813}, 
 {"OMN", "Asia", "Oman", "2021-04-26", 190270., 1454., 1262.857, 1983., 6., 
  13.286, 37259.464, 284.728, 247.298, 388.319, 1.175, 2.602, 1.05, "", "", 
  "", "", "", "", "", "", "", "", "", "", "", "", "", "", "", "", "", "", "", 
  5322., "", "", "", 1042., 80.56, 5.106622*^6, 14.98, 30.7, 2.355, 1.53, 
  37960.709, "", 266.342, 12.61, 0.5, 15.6, 97.4, 1.6, 77.86, 0.813}, 
 {"OMN", "Asia", "Oman", "2021-04-27", 191398., 1128., 1243.571, 1992., 9., 
  11.857, 37480.354, 220.89, 243.521, 390.082, 1.762, 2.322, 1.04, "", "", 
  "", "", "", "", "", "", "", "", "", "", "", "", "", "", "", "", "", "", "", 
  3662., "", "", "", 717., 80.56, 5.106622*^6, 14.98, 30.7, 2.355, 1.53, 
  37960.709, "", 266.342, 12.61, 0.5, 15.6, 97.4, 1.6, 77.86, 0.813}, 
 {"OMN", "Asia", "Oman", "2021-04-28", 192326., 928., 1222.286, 2001., 9., 
  10.714, 37662.079, 181.725, 239.353, 391.844, 1.762, 2.098, 1.02, "", "", 
  "", "", "", "", "", "", "", "", "", "", "", "", "", "", "", "", "", "", "", 
  2003., "", "", "", 392., 80.56, 5.106622*^6, 14.98, 30.7, 2.355, 1.53, 
  37960.709, "", 266.342, 12.61, 0.5, 15.6, 97.4, 1.6, 77.86, 0.813}, 
 {"OMN", "Asia", "Oman", "2021-04-29", 193253., 927., 1139.286, 2010., 9., 
  9.714, 37843.608, 181.529, 223.1, 393.607, 1.762, 1.902, 1.01, "", "", "", 
  "", "", "", "", "", "", "", "", "", "", "", "", "", "", "", "", "", "", 
  2003., "", "", "", 392., 80.56, 5.106622*^6, 14.98, 30.7, 2.355, 1.53, 
  37960.709, "", 266.342, 12.61, 0.5, 15.6, 97.4, 1.6, 77.86, 0.813}, 
 {"OMN", "Asia", "Oman", "2021-04-30", 193253., 0., 1139.286, 2010., 0., 
  9.714, 37843.608, 0., 223.1, 393.607, 0., 1.902, 1., "", "", "", "", "", 
  "", "", "", "", "", "", "", "", "", "", "", "", "", "", "", "", 2003., "", 
  "", "", 392., 80.56, 5.106622*^6, 14.98, 30.7, 2.355, 1.53, 37960.709, "", 
  266.342, 12.61, 0.5, 15.6, 97.4, 1.6, 77.86, 0.813}, 
 {"OMN", "Asia", "Oman", "2021-05-01", 193253., 0., 1139.286, 2010., 0., 
  9.714, 37843.608, 0., 223.1, 393.607, 0., 1.902, 0.98, "", "", "", "", "", 
  "", "", "", "", "", "", "", "", "", "", "", "", "", "", "", "", 2003., "", 
  "", "", 392., 80.56, 5.106622*^6, 14.98, 30.7, 2.355, 1.53, 37960.709, "", 
  266.342, 12.61, 0.5, 15.6, 97.4, 1.6, 77.86, 0.813}, 
 {"OMN", "Asia", "Oman", "2021-05-02", 195807., 2554., 998.714, 2043., 33., 
  9.429, 38343.743, 500.135, 195.572, 400.069, 6.462, 1.846, 0.97, "", "", 
  "", "", "", "", "", "", "", "", "", "", "", "", "", "", "", "", "", "", "", 
  2003., "", "", "", 392., 80.56, 5.106622*^6, 14.98, 30.7, 2.355, 1.53, 
  37960.709, "", 266.342, 12.61, 0.5, 15.6, 97.4, 1.6, 77.86, 0.813}, 
 {"OMN", "Asia", "Oman", "2021-05-03", 196900., 1093., 947.143, 2053., 10., 
  10., 38557.779, 214.036, 185.473, 402.027, 1.958, 1.958, 0.97, "", "", "", 
  "", "", "", "", "", "", "", "", "", "", "", "", "", "", "", "", "", "", 
  2003., "", "", "", 392., 80.56, 5.106622*^6, 14.98, 30.7, 2.355, 1.53, 
  37960.709, "", 266.342, 12.61, 0.5, 15.6, 97.4, 1.6, 77.86, 0.813}, 
 {"OMN", "Asia", "Oman", "2021-05-04", 197802., 902., 914.857, 2062., 9., 
  10., 38734.412, 176.633, 179.151, 403.789, 1.762, 1.958, 0.97, "", "", "", 
  "", "", "", "", "", "", "", "", "", "", "", "", "", "", "", "", "", "", 
  2003., "", "", "", 392., 80.56, 5.106622*^6, 14.98, 30.7, 2.355, 1.53, 
  37960.709, "", 266.342, 12.61, 0.5, 15.6, 97.4, 1.6, 77.86, 0.813}, 
 {"OMN", "Asia", "Oman", "2021-05-05", 198572., 770., 892.286, 2071., 9., 
  10., 38885.197, 150.785, 174.731, 405.552, 1.762, 1.958, 0.96, "", "", "", 
  "", "", "", "", "", "", "", "", "", "", "", "", "", "", "", "", "", "", 
  2003., "", "", "", 392., 80.56, 5.106622*^6, 14.98, 30.7, 2.355, 1.53, 
  37960.709, "", 266.342, 12.61, 0.5, 15.6, 97.4, 1.6, 77.86, 0.813}, 
 {"OMN", "Asia", "Oman", "2021-05-06", 199344., 772., 870.143, 2083., 12., 
  10.429, 39036.373, 151.176, 170.395, 407.902, 2.35, 2.042, 0.96, "", "", 
  "", "", "", "", "", "", "", "", "", "", "", "", "", "", "", "", "", "", "", 
  2003., "", "", "", 392., 80.56, 5.106622*^6, 14.98, 30.7, 2.355, 1.53, 
  37960.709, "", 266.342, 12.61, 0.5, 15.6, 97.4, 1.6, 77.86, 0.813}, 
 {"OMN", "Asia", "Oman", "2021-05-07", 199344., 0., 870.143, 2083., 0., 
  10.429, 39036.373, 0., 170.395, 407.902, 0., 2.042, 0.96, "", "", "", "", 
  "", "", "", "", "", "", "", "", "", "", "", "", "", "", "", "", "", 2003., 
  "", "", "", 392., 80.56, 5.106622*^6, 14.98, 30.7, 2.355, 1.53, 37960.709, 
  "", 266.342, 12.61, 0.5, 15.6, 97.4, 1.6, 77.86, 0.813}, 
 {"OMN", "Asia", "Oman", "2021-05-08", 199344., 0., 870.143, 2083., 0., 
  10.429, 39036.373, 0., 170.395, 407.902, 0., 2.042, 0.95, "", "", "", "", 
  "", "", "", "", "", "", "", "", "", "", "", "", "", "", "", "", "", 2003., 
  "", "", "", 392., 80.56, 5.106622*^6, 14.98, 30.7, 2.355, 1.53, 37960.709, 
  "", 266.342, 12.61, 0.5, 15.6, 97.4, 1.6, 77.86, 0.813}, 
 {"OMN", "Asia", "Oman", "2021-05-09", 201350., 2006., 791.857, 2120., 37., 
  11., 39429.196, 392.823, 155.065, 415.147, 7.245, 2.154, 0.95, "", "", "", 
  "", "", "", "", "", "", "", "", "", "", "", "", "", "", "", "", "", "", 
  2003., "", "", "", 392., 80.56, 5.106622*^6, 14.98, 30.7, 2.355, 1.53, 
  37960.709, "", 266.342, 12.61, 0.5, 15.6, 97.4, 1.6, 77.86, 0.813}, 
 {"OMN", "Asia", "Oman", "2021-05-10", 202137., 787., 748.143, 2138., 18., 
  12.143, 39583.31, 154.114, 146.504, 418.672, 3.525, 2.378, 0.95, "", "", 
  "", "", "", "", "", "", "", "", "", "", "", "", "", "", "", "", "", "", "", 
  2003., "", "", "", 392., 80.56, 5.106622*^6, 14.98, 30.7, 2.355, 1.53, 
  37960.709, "", 266.342, 12.61, 0.5, 15.6, 97.4, 1.6, 77.86, 0.813}, 
 {"OMN", "Asia", "Oman", "2021-05-11", 202713., 576., 701.571, 2148., 10., 
  12.286, 39696.104, 112.795, 137.385, 420.63, 1.958, 2.406, 0.96, "", "", 
  "", "", "", "", "", "", "", "", "", "", "", "", "", "", "", "", "", "", "", 
  2003., "", "", "", 392., 80.56, 5.106622*^6, 14.98, 30.7, 2.355, 1.53, 
  37960.709, "", 266.342, 12.61, 0.5, 15.6, 97.4, 1.6, 77.86, 0.813}, 
 {"OMN", "Asia", "Oman", "2021-05-12", 202713., 0., 591.571, 2148., 0., 11., 
  39696.104, 0., 115.844, 420.63, 0., 2.154, 0.98, "", "", "", "", "", "", 
  "", "", "", "", "", "", "", "", "", "", "", "", "", "", "", 2003., "", "", 
  "", 392., 80.56, 5.106622*^6, 14.98, 30.7, 2.355, 1.53, 37960.709, "", 
  266.342, 12.61, 0.5, 15.6, 97.4, 1.6, 77.86, 0.813}, 
 {"OMN", "Asia", "Oman", "2021-05-13", 202713., 0., 481.286, 2148., 0., 
  9.286, 39696.104, 0., 94.247, 420.63, 0., 1.818, 1., "", "", "", "", "", 
  "", "", "", "", "", "", "", "", "", "", "", "", "", "", "", "", 2003., "", 
  "", "", 392., 73.15, 5.106622*^6, 14.98, 30.7, 2.355, 1.53, 37960.709, "", 
  266.342, 12.61, 0.5, 15.6, 97.4, 1.6, 77.86, 0.813}, 
 {"OMN", "Asia", "Oman", "2021-05-14", 202713., 0., 481.286, 2148., 0., 
  9.286, 39696.104, 0., 94.247, 420.63, 0., 1.818, 1.04, "", "", "", "", "", 
  "", "", "", "", "", "", "", "", "", "", "", "", "", "", "", "", 2003., "", 
  "", "", 392., 73.15, 5.106622*^6, 14.98, 30.7, 2.355, 1.53, 37960.709, "", 
  266.342, 12.61, 0.5, 15.6, 97.4, 1.6, 77.86, 0.813}, 
 {"OMN", "Asia", "Oman", "2021-05-15", 202713., 0., 481.286, 2148., 0., 
  9.286, 39696.104, 0., 94.247, 420.63, 0., 1.818, 1.08, "", "", "", "", "", 
  "", "", "", "", "", "", "", "", "", "", "", "", "", "", "", "", 2003., "", 
  "", "", 392., 67.59, 5.106622*^6, 14.98, 30.7, 2.355, 1.53, 37960.709, "", 
  266.342, 12.61, 0.5, 15.6, 97.4, 1.6, 77.86, 0.813}, 
 {"OMN", "Asia", "Oman", "2021-05-16", 205511., 2798., 594.429, 2193., 45., 
  10.429, 40244.02, 547.916, 116.403, 429.442, 8.812, 2.042, 1.11, "", "", 
  "", "", "", "", "", "", "", "", "", "", "", "", "", "", "", "", "", "", "", 
  2003., "", "", "", 392., 67.59, 5.106622*^6, 14.98, 30.7, 2.355, 1.53, 
  37960.709, "", 266.342, 12.61, 0.5, 15.6, 97.4, 1.6, 77.86, 0.813}, 
 {"OMN", "Asia", "Oman", "2021-05-17", 206297., 786., 594.286, 2206., 13., 
  9.714, 40397.938, 153.918, 116.376, 431.988, 2.546, 1.902, 1.11, "", "", 
  "", "", "", "", "", "", "", "", "", "", "", "", "", "", "", 296894., 
  216549., 80345., "", 2003., 5.81, 4.24, 1.57, 392., 67.59, 5.106622*^6, 
  14.98, 30.7, 2.355, 1.53, 37960.709, "", 266.342, 12.61, 0.5, 15.6, 97.4, 
  1.6, 77.86, 0.813}, {"OMN", "Asia", "Oman", "2021-05-18", 207109., 812., 
  628., 2219., 13., 10.143, 40556.947, 159.009, 122.978, 434.534, 2.546, 
  1.986, 1.12, "", "", "", "", "", "", "", "", "", "", "", "", "", "", "", 
  "", "", "", "", "", "", "", "", "", "", "", 76.85, 5.106622*^6, 14.98, 
  30.7, 2.355, 1.53, 37960.709, "", 266.342, 12.61, 0.5, 15.6, 97.4, 1.6, 
  77.86, 0.813}, {"OMN", "Asia", "Oman", "2021-05-19", 207805., 696., 
  727.429, 2228., 9., 11.429, 40693.241, 136.294, 142.448, 436.296, 1.762, 
  2.238, 1.12, "", "", "", "", "", "", "", "", "", "", "", "", "", "", "", 
  "", "", "", "", "", "", "", "", "", "", "", 76.85, 5.106622*^6, 14.98, 
  30.7, 2.355, 1.53, 37960.709, "", 266.342, 12.61, 0.5, 15.6, 97.4, 1.6, 
  77.86, 0.813}, {"OMN", "Asia", "Oman", "2021-05-20", 208607., 802., 842., 
  2239., 11., 13., 40850.292, 157.051, 164.884, 438.45, 2.154, 2.546, 1.12, 
  "", "", "", "", "", "", "", "", "", "", "", "", "", "", "", "", "", "", "", 
  "", "", "", "", "", "", "", 76.85, 5.106622*^6, 14.98, 30.7, 2.355, 1.53, 
  37960.709, "", 266.342, 12.61, 0.5, 15.6, 97.4, 1.6, 77.86, 0.813}, 
 {"OMN", "Asia", "Oman", "2021-05-21", 208607., 0., 842., 2239., 0., 13., 
  40850.292, 0., 164.884, 438.45, 0., 2.546, 1.12, "", "", "", "", "", "", 
  "", "", "", "", "", "", "", "", "", "", "", "", "", "", "", "", "", "", "", 
  "", 76.85, 5.106622*^6, 14.98, 30.7, 2.355, 1.53, 37960.709, "", 266.342, 
  12.61, 0.5, 15.6, 97.4, 1.6, 77.86, 0.813}, 
 {"OMN", "Asia", "Oman", "2021-05-22", 208607., 0., 842., 2239., 0., 13., 
  40850.292, 0., 164.884, 438.45, 0., 2.546, 1.12, "", "", "", "", "", "", 
  "", "", "", "", "", "", "", "", "", "", "", "", "", "", "", "", "", "", "", 
  "", 76.85, 5.106622*^6, 14.98, 30.7, 2.355, 1.53, 37960.709, "", 266.342, 
  12.61, 0.5, 15.6, 97.4, 1.6, 77.86, 0.813}, 
 {"OMN", "Asia", "Oman", "2021-05-23", 210364., 1757., 693.286, 2265., 26., 
  10.286, 41194.355, 344.063, 135.762, 443.542, 5.091, 2.014, 1.12, "", "", 
  "", "", "", "", "", "", "", "", "", "", "", "", "", "", "", "", "", "", "", 
  "", "", "", "", "", 76.85, 5.106622*^6, 14.98, 30.7, 2.355, 1.53, 
  37960.709, "", 266.342, 12.61, 0.5, 15.6, 97.4, 1.6, 77.86, 0.813}, 
 {"OMN", "Asia", "Oman", "2021-05-24", 211221., 857., 703.429, 2274., 9., 
  9.714, 41362.176, 167.821, 137.748, 445.304, 1.762, 1.902, 1.14, "", "", 
  "", "", "", "", "", "", "", "", "", "", "", "", "", "", "", "", "", "", "", 
  "", "", "", "", "", 76.85, 5.106622*^6, 14.98, 30.7, 2.355, 1.53, 
  37960.709, "", 266.342, 12.61, 0.5, 15.6, 97.4, 1.6, 77.86, 0.813}, 
 {"OMN", "Asia", "Oman", "2021-05-25", 212038., 817., 704.143, 2284., 10., 
  9.286, 41522.165, 159.988, 137.888, 447.262, 1.958, 1.818, 1.16, "", "", 
  "", "", "", "", "", "", "", "", "", "", "", "", "", "", "", "", "", "", "", 
  "", "", "", "", "", 80.56, 5.106622*^6, 14.98, 30.7, 2.355, 1.53, 
  37960.709, "", 266.342, 12.61, 0.5, 15.6, 97.4, 1.6, 77.86, 0.813}, 
 {"OMN", "Asia", "Oman", "2021-05-26", 212904., 866., 728.429, 2293., 9., 
  9.286, 41691.748, 169.584, 142.644, 449.025, 1.762, 1.818, 1.17, "", "", 
  "", "", "", "", "", "", "", "", "", "", "", "", "", "", "", "", "", "", "", 
  "", "", "", "", "", 80.56, 5.106622*^6, 14.98, 30.7, 2.355, 1.53, 
  37960.709, "", 266.342, 12.61, 0.5, 15.6, 97.4, 1.6, 77.86, 0.813}, 
 {"OMN", "Asia", "Oman", "2021-05-27", 213784., 880., 739.571, 2303., 10., 
  9.143, 41864.074, 172.325, 144.826, 450.983, 1.958, 1.79, 1.18, "", "", "", 
  "", "", "", "", "", "", "", "", "", "", "", "", "", "", "", "", "", "", "", 
  "", "", "", "", 80.56, 5.106622*^6, 14.98, 30.7, 2.355, 1.53, 37960.709, 
  "", 266.342, 12.61, 0.5, 15.6, 97.4, 1.6, 77.86, 0.813}, 
 {"OMN", "Asia", "Oman", "2021-05-28", 213784., 0., 739.571, 2303., 0., 
  9.143, 41864.074, 0., 144.826, 450.983, 0., 1.79, 1.19, "", "", "", "", "", 
  "", "", "", "", "", "", "", "", "", "", "", "", "", "", "", "", "", "", "", 
  "", "", 80.56, 5.106622*^6, 14.98, 30.7, 2.355, 1.53, 37960.709, "", 
  266.342, 12.61, 0.5, 15.6, 97.4, 1.6, 77.86, 0.813}, 
 {"OMN", "Asia", "Oman", "2021-05-29", 213784., 0., 739.571, 2303., 0., 
  9.143, 41864.074, 0., 144.826, 450.983, 0., 1.79, 1.2, "", "", "", "", "", 
  "", "", "", "", "", "", "", "", "", "", "", "", "", "", "", "", "", "", "", 
  "", "", 80.56, 5.106622*^6, 14.98, 30.7, 2.355, 1.53, 37960.709, "", 
  266.342, 12.61, 0.5, 15.6, 97.4, 1.6, 77.86, 0.813}, 
 {"OMN", "Asia", "Oman", "2021-05-30", 216183., 2399., 831.286, 2334., 31., 
  9.857, 42333.856, 469.782, 162.786, 457.054, 6.071, 1.93, 1.21, "", "", "", 
  "", "", "", "", "", "", "", "", "", "", "", "", "", "", "", "", "", "", "", 
  "", "", "", "", 80.56, 5.106622*^6, 14.98, 30.7, 2.355, 1.53, 37960.709, 
  "", 266.342, 12.61, 0.5, 15.6, 97.4, 1.6, 77.86, 0.813}, 
 {"OMN", "Asia", "Oman", "2021-05-31", 217224., 1041., 857.571, 2345., 11., 
  10.143, 42537.709, 203.853, 167.933, 459.208, 2.154, 1.986, 1.22, "", "", 
  "", "", "", "", "", "", "", "", "", "", "", "", "", "", "", "", "", "", "", 
  "", "", "", "", "", 80.56, 5.106622*^6, 14.98, 30.7, 2.355, 1.53, 
  37960.709, "", 266.342, 12.61, 0.5, 15.6, 97.4, 1.6, 77.86, 0.813}, 
 {"OMN", "Asia", "Oman", "2021-06-01", 218271., 1047., 890.429, 2356., 11., 
  10.286, 42742.737, 205.028, 174.367, 461.362, 2.154, 2.014, 1.23, "", "", 
  "", "", "", "", "", "", "", "", "", "", "", "", "", "", "", "", "", "", "", 
  "", "", "", "", "", 75., 5.106622*^6, 14.98, 30.7, 2.355, 1.53, 37960.709, 
  "", 266.342, 12.61, 0.5, 15.6, 97.4, 1.6, 77.86, 0.813}, 
 {"OMN", "Asia", "Oman", "2021-06-02", 219529., 1258., 946.429, 2370., 14., 
  11., 42989.084, 246.347, 185.334, 464.103, 2.742, 2.154, 1.24, "", "", "", 
  "", "", "", "", "", "", "", "", "", "", "", "", "", "", "", "", "", "", "", 
  "", "", "", "", 60.19, 5.106622*^6, 14.98, 30.7, 2.355, 1.53, 37960.709, 
  "", 266.342, 12.61, 0.5, 15.6, 97.4, 1.6, 77.86, 0.813}, 
 {"OMN", "Asia", "Oman", "2021-06-03", 220702., 1173., 988.286, 2385., 15., 
  11.714, 43218.785, 229.702, 193.53, 467.041, 2.937, 2.294, 1.25, "", "", 
  "", "", "", "", "", "", "", "", "", "", "", "", "", "", "", "", "", "", "", 
  "", "", "", "", "", 60.19, 5.106622*^6, 14.98, 30.7, 2.355, 1.53, 
  37960.709, "", 266.342, 12.61, 0.5, 15.6, 97.4, 1.6, 77.86, 0.813}, 
 {"OMN", "Asia", "Oman", "2021-06-04", 220702., 0., 988.286, 2385., 0., 
  11.714, 43218.785, 0., 193.53, 467.041, 0., 2.294, 1.25, "", "", "", "", 
  "", "", "", "", "", "", "", "", "", "", "", "", "", "", "", "", "", "", "", 
  "", "", "", 60.19, 5.106622*^6, 14.98, 30.7, 2.355, 1.53, 37960.709, "", 
  266.342, 12.61, 0.5, 15.6, 97.4, 1.6, 77.86, 0.813}, 
 {"OMN", "Asia", "Oman", "2021-06-05", 220702., 0., 988.286, 2385., 0., 
  11.714, 43218.785, 0., 193.53, 467.041, 0., 2.294, 1.25, "", "", "", "", 
  "", "", "", "", "", "", "", "", "", "", "", "", "", "", "", "", "", "", "", 
  "", "", "", 60.19, 5.106622*^6, 14.98, 30.7, 2.355, 1.53, 37960.709, "", 
  266.342, 12.61, 0.5, 15.6, 97.4, 1.6, 77.86, 0.813}, 
 {"OMN", "Asia", "Oman", "2021-06-06", 223879., 3177., 1099.429, 2413., 28., 
  11.286, 43840.919, 622.133, 215.295, 472.524, 5.483, 2.21, 1.25, "", "", 
  "", "", "", "", "", "", "", "", "", "", "", "", "", "", "", "", "", "", "", 
  "", "", "", "", "", 60.19, 5.106622*^6, 14.98, 30.7, 2.355, 1.53, 
  37960.709, "", 266.342, 12.61, 0.5, 15.6, 97.4, 1.6, 77.86, 0.813}, 
 {"OMN", "Asia", "Oman", "2021-06-07", 225095., 1216., 1124.429, 2424., 11., 
  11.286, 44079.041, 238.122, 220.19, 474.678, 2.154, 2.21, "", "", "", "", 
  "", "", "", "", "", "", "", "", "", "", "", "", "", "", "", "", "", "", "", 
  "", "", "", "", 60.19, 5.106622*^6, 14.98, 30.7, 2.355, 1.53, 37960.709, 
  "", 266.342, 12.61, 0.5, 15.6, 97.4, 1.6, 77.86, 0.813}, 
 {"PAK", "Asia", "Pakistan", "2020-02-25", 2., 2., "", "", "", "", 0.009, 
  0.009, "", "", "", "", "", "", "", "", "", "", "", "", "", "", "", "", "", 
  "", "", "", "", "", "", "", "", "", "", "", "", "", "", 19.44, 
  2.20892331*^8, 255.573, 23.5, 4.495, 2.78, 5034.708, 4., 423.031, 8.35, 
  2.8, 36.7, 59.607, 0.6, 67.27, 0.557}, {"PAK", "Asia", "Pakistan", 
  "2020-02-26", 2., 0., "", "", "", "", 0.009, 0., "", "", "", "", "", "", 
  "", "", "", "", "", "", "", "", "", "", "", "", "", "", "", "", "", "", "", 
  "", "", "", "", "", "", 19.44, 2.20892331*^8, 255.573, 23.5, 4.495, 2.78, 
  5034.708, 4., 423.031, 8.35, 2.8, 36.7, 59.607, 0.6, 67.27, 0.557}, 
 {"PAK", "Asia", "Pakistan", "2020-02-27", 2., 0., "", "", "", "", 0.009, 0., 
  "", "", "", "", "", "", "", "", "", "", "", "", "", "", "", "", "", "", "", 
  "", "", "", "", "", "", "", "", "", "", "", "", 28.7, 2.20892331*^8, 
  255.573, 23.5, 4.495, 2.78, 5034.708, 4., 423.031, 8.35, 2.8, 36.7, 59.607, 
  0.6, 67.27, 0.557}, {"PAK", "Asia", "Pakistan", "2020-02-28", 4., 2., "", 
  "", "", "", 0.018, 0.009, "", "", "", "", "", "", "", "", "", "", "", "", 
  "", "", "", "", "", "", "", "", "", "", "", "", "", "", "", "", "", "", "", 
  28.7, 2.20892331*^8, 255.573, 23.5, 4.495, 2.78, 5034.708, 4., 423.031, 
  8.35, 2.8, 36.7, 59.607, 0.6, 67.27, 0.557}, 
 {"PAK", "Asia", "Pakistan", "2020-02-29", 4., 0., "", "", "", "", 0.018, 0., 
  "", "", "", "", "", "", "", "", "", "", "", "", "", "", "", "", "", "", "", 
  "", "", "", "", "", "", "", "", "", "", "", "", 28.7, 2.20892331*^8, 
  255.573, 23.5, 4.495, 2.78, 5034.708, 4., 423.031, 8.35, 2.8, 36.7, 59.607, 
  0.6, 67.27, 0.557}, {"PAK", "Asia", "Pakistan", "2020-03-01", 4., 0., 
  0.571, "", "", 0., 0.018, 0., 0.003, "", "", 0., "", "", "", "", "", "", 
  "", "", "", "", "", "", "", "", "", "", "", "", "", "", "", "", "", "", "", 
  "", "", 28.7, 2.20892331*^8, 255.573, 23.5, 4.495, 2.78, 5034.708, 4., 
  423.031, 8.35, 2.8, 36.7, 59.607, 0.6, 67.27, 0.557}, 
 {"PAK", "Asia", "Pakistan", "2020-03-02", 5., 1., 0.714, "", "", 0., 0.023, 
  0.005, 0.003, "", "", 0., "", "", "", "", "", "", "", "", "", "", "", "", 
  "", "", "", "", "", "", "", "", "", "", "", "", "", "", "", 28.7, 
  2.20892331*^8, 255.573, 23.5, 4.495, 2.78, 5034.708, 4., 423.031, 8.35, 
  2.8, 36.7, 59.607, 0.6, 67.27, 0.557}, {"PAK", "Asia", "Pakistan", 
  "2020-03-03", 5., 0., 0.429, "", "", 0., 0.023, 0., 0.002, "", "", 0., "", 
  "", "", "", "", "", "", "", "", "", "", "", "", "", "", "", "", "", "", "", 
  "", "", "", "", "", "", "", 28.7, 2.20892331*^8, 255.573, 23.5, 4.495, 
  2.78, 5034.708, 4., 423.031, 8.35, 2.8, 36.7, 59.607, 0.6, 67.27, 0.557}, 
 {"PAK", "Asia", "Pakistan", "2020-03-04", 5., 0., 0.429, "", "", 0., 0.023, 
  0., 0.002, "", "", 0., "", "", "", "", "", "", "", "", "", "", "", "", "", 
  "", "", "", "", "", "", "", "", "", "", "", "", "", "", 28.7, 
  2.20892331*^8, 255.573, 23.5, 4.495, 2.78, 5034.708, 4., 423.031, 8.35, 
  2.8, 36.7, 59.607, 0.6, 67.27, 0.557}, {"PAK", "Asia", "Pakistan", 
  "2020-03-05", 6., 1., 0.571, "", "", 0., 0.027, 0.005, 0.003, "", "", 0., 
  "", "", "", "", "", "", "", "", "", "", "", "", "", "", "", "", "", "", "", 
  "", "", "", "", "", "", "", "", 28.7, 2.20892331*^8, 255.573, 23.5, 4.495, 
  2.78, 5034.708, 4., 423.031, 8.35, 2.8, 36.7, 59.607, 0.6, 67.27, 0.557}, 
 {"PAK", "Asia", "Pakistan", "2020-03-06", 6., 0., 0.286, "", "", 0., 0.027, 
  0., 0.001, "", "", 0., "", "", "", "", "", "", "", "", "", "", "", "", "", 
  "", "", "", "", "", "", "", "", "", "", "", "", "", "", 28.7, 
  2.20892331*^8, 255.573, 23.5, 4.495, 2.78, 5034.708, 4., 423.031, 8.35, 
  2.8, 36.7, 59.607, 0.6, 67.27, 0.557}, {"PAK", "Asia", "Pakistan", 
  "2020-03-07", 6., 0., 0.286, "", "", 0., 0.027, 0., 0.001, "", "", 0., "", 
  "", "", "", "", "", "", "", "", "", "", "", "", "", "", "", "", "", "", "", 
  "", "", "", "", "", "", "", 28.7, 2.20892331*^8, 255.573, 23.5, 4.495, 
  2.78, 5034.708, 4., 423.031, 8.35, 2.8, 36.7, 59.607, 0.6, 67.27, 0.557}, 
 {"PAK", "Asia", "Pakistan", "2020-03-08", 6., 0., 0.286, "", "", 0., 0.027, 
  0., 0.001, "", "", 0., "", "", "", "", "", "", "", "", "", "", "", "", "", 
  "", "", "", "", "", "", "", "", "", "", "", "", "", "", 28.7, 
  2.20892331*^8, 255.573, 23.5, 4.495, 2.78, 5034.708, 4., 423.031, 8.35, 
  2.8, 36.7, 59.607, 0.6, 67.27, 0.557}, {"PAK", "Asia", "Pakistan", 
  "2020-03-09", 16., 10., 1.571, "", "", 0., 0.072, 0.045, 0.007, "", "", 0., 
  "", "", "", "", "", "", "", "", "", "", "", "", "", "", "", "", "", "", "", 
  "", "", "", "", "", "", "", "", 28.7, 2.20892331*^8, 255.573, 23.5, 4.495, 
  2.78, 5034.708, 4., 423.031, 8.35, 2.8, 36.7, 59.607, 0.6, 67.27, 0.557}, 
 {"PAK", "Asia", "Pakistan", "2020-03-10", 19., 3., 2., "", "", 0., 0.086, 
  0.014, 0.009, "", "", 0., "", "", "", "", "", "", "", "", "", "", "", "", 
  "", "", "", "", "", "", "", "", "", "", "", "", "", "", "", 28.7, 
  2.20892331*^8, 255.573, 23.5, 4.495, 2.78, 5034.708, 4., 423.031, 8.35, 
  2.8, 36.7, 59.607, 0.6, 67.27, 0.557}, {"PAK", "Asia", "Pakistan", 
  "2020-03-11", 20., 1., 2.143, "", "", 0., 0.091, 0.005, 0.01, "", "", 0., 
  "", "", "", "", "", "", "", "", "", "", 471., 0.002, "", "", "", "", "", 
  "tests performed", "", "", "", "", "", "", "", "", "", 28.7, 2.20892331*^8, 
  255.573, 23.5, 4.495, 2.78, 5034.708, 4., 423.031, 8.35, 2.8, 36.7, 59.607, 
  0.6, 67.27, 0.557}, {"PAK", "Asia", "Pakistan", "2020-03-12", 28., 8., 
  3.143, "", "", 0., 0.127, 0.036, 0.014, "", "", 0., "", "", "", "", "", "", 
  "", "", "", 60., 531., 0.002, 0., "", "", "", "", "tests performed", "", 
  "", "", "", "", "", "", "", "", 28.7, 2.20892331*^8, 255.573, 23.5, 4.495, 
  2.78, 5034.708, 4., 423.031, 8.35, 2.8, 36.7, 59.607, 0.6, 67.27, 0.557}, 
 {"PAK", "Asia", "Pakistan", "2020-03-13", 31., 3., 3.571, "", "", 0., 0.14, 
  0.014, 0.016, "", "", 0., "", "", "", "", "", "", "", "", "", 78., 609., 
  0.003, 0., "", "", "", "", "tests performed", "", "", "", "", "", "", "", 
  "", "", 52.78, 2.20892331*^8, 255.573, 23.5, 4.495, 2.78, 5034.708, 4., 
  423.031, 8.35, 2.8, 36.7, 59.607, 0.6, 67.27, 0.557}, 
 {"PAK", "Asia", "Pakistan", "2020-03-14", 53., 22., 6.714, "", "", 0., 0.24, 
  0.1, 0.03, "", "", 0., "", "", "", "", "", "", "", "", "", 75., 684., 
  0.003, 0., "", "", "", "", "tests performed", "", "", "", "", "", "", "", 
  "", "", 52.78, 2.20892331*^8, 255.573, 23.5, 4.495, 2.78, 5034.708, 4., 
  423.031, 8.35, 2.8, 36.7, 59.607, 0.6, 67.27, 0.557}, 
 {"PAK", "Asia", "Pakistan", "2020-03-15", 136., 83., 18.571, "", "", 0., 
  0.616, 0.376, 0.084, "", "", 0., "", "", "", "", "", "", "", "", "", 149., 
  833., 0.004, 0.001, "", "", "", "", "tests performed", "", "", "", "", "", 
  "", "", "", "", 52.78, 2.20892331*^8, 255.573, 23.5, 4.495, 2.78, 5034.708, 
  4., 423.031, 8.35, 2.8, 36.7, 59.607, 0.6, 67.27, 0.557}, 
 {"PAK", "Asia", "Pakistan", "2020-03-16", 236., 100., 31.429, "", "", 0., 
  1.068, 0.453, 0.142, "", "", 0., 2.48, "", "", "", "", "", "", "", "", 
  292., 1125., 0.005, 0.001, "", "", "", "", "tests performed", "", "", "", 
  "", "", "", "", "", "", 52.78, 2.20892331*^8, 255.573, 23.5, 4.495, 2.78, 
  5034.708, 4., 423.031, 8.35, 2.8, 36.7, 59.607, 0.6, 67.27, 0.557}, 
 {"PAK", "Asia", "Pakistan", "2020-03-17", 299., 63., 40., "", "", 0., 1.354, 
  0.285, 0.181, "", "", 0., 2.43, "", "", "", "", "", "", "", "", 16., 1141., 
  0.005, 0., "", "", "", "", "tests performed", "", "", "", "", "", "", "", 
  "", "", 52.78, 2.20892331*^8, 255.573, 23.5, 4.495, 2.78, 5034.708, 4., 
```
