## Supplementary material for "Modeling the waves of Covid-19": forecasting program for later stages: world-6-7.txt (part 26 of 37)

```
  423.031, 8.35, 2.8, 36.7, 59.607, 0.6, 67.27, 0.557}, 
 {"PAK", "Asia", "Pakistan", "2020-03-18", 454., 155., 62., 2., 2., 0.286, 
  2.055, 0.702, 0.281, 0.009, 0.009, 0.001, 2.36, "", "", "", "", "", "", "", 
  "", 1022., 2163., 0.01, 0.005, 242., 0.001, 0.256, 3.9, "tests performed", 
  "", "", "", "", "", "", "", "", "", 52.78, 2.20892331*^8, 255.573, 23.5, 
  4.495, 2.78, 5034.708, 4., 423.031, 8.35, 2.8, 36.7, 59.607, 0.6, 67.27, 
  0.557}, {"PAK", "Asia", "Pakistan", "2020-03-19", 501., 47., 67.571, 3., 
  1., 0.429, 2.268, 0.213, 0.306, 0.014, 0.005, 0.002, 2.26, "", "", "", "", 
  "", "", "", "", 1247., 3410., 0.015, 0.006, 411., 0.002, 0.164, 6.1, 
  "tests performed", "", "", "", "", "", "", "", "", "", 52.78, 
  2.20892331*^8, 255.573, 23.5, 4.495, 2.78, 5034.708, 4., 423.031, 8.35, 
  2.8, 36.7, 59.607, 0.6, 67.27, 0.557}, {"PAK", "Asia", "Pakistan", 
  "2020-03-20", 730., 229., 99.857, 3., 0., 0.429, 3.305, 1.037, 0.452, 
  0.014, 0., 0.002, 2.18, "", "", "", "", "", "", "", "", 591., 4001., 0.018, 
  0.003, 485., 0.002, 0.206, 4.9, "tests performed", "", "", "", "", "", "", 
  "", "", "", 52.78, 2.20892331*^8, 255.573, 23.5, 4.495, 2.78, 5034.708, 4., 
  423.031, 8.35, 2.8, 36.7, 59.607, 0.6, 67.27, 0.557}, 
 {"PAK", "Asia", "Pakistan", "2020-03-21", 776., 46., 103.286, 5., 2., 0.714, 
  3.513, 0.208, 0.468, 0.023, 0.009, 0.003, 2.05, "", "", "", "", "", "", "", 
  "", 1224., 5225., 0.024, 0.006, 649., 0.003, 0.159, 6.3, "tests performed", 
  "", "", "", "", "", "", "", "", "", 55.56, 2.20892331*^8, 255.573, 23.5, 
  4.495, 2.78, 5034.708, 4., 423.031, 8.35, 2.8, 36.7, 59.607, 0.6, 67.27, 
  0.557}, {"PAK", "Asia", "Pakistan", "2020-03-22", 875., 99., 105.571, 6., 
  1., 0.857, 3.961, 0.448, 0.478, 0.027, 0.005, 0.004, 1.94, "", "", "", "", 
  "", "", "", "", 219., 5444., 0.025, 0.001, 659., 0.003, 0.16, 6.2, 
  "tests performed", "", "", "", "", "", "", "", "", "", 55.56, 
  2.20892331*^8, 255.573, 23.5, 4.495, 2.78, 5034.708, 4., 423.031, 8.35, 
  2.8, 36.7, 59.607, 0.6, 67.27, 0.557}, {"PAK", "Asia", "Pakistan", 
  "2020-03-23", 972., 97., 105.143, 7., 1., 1., 4.4, 0.439, 0.476, 0.032, 
  0.005, 0.005, 1.85, "", "", "", "", "", "", "", "", 413., 5857., 0.027, 
  0.002, 676., 0.003, 0.156, 6.4, "tests performed", "", "", "", "", "", "", 
  "", "", "", 85.19, 2.20892331*^8, 255.573, 23.5, 4.495, 2.78, 5034.708, 4., 
  423.031, 8.35, 2.8, 36.7, 59.607, 0.6, 67.27, 0.557}, 
 {"PAK", "Asia", "Pakistan", "2020-03-24", 1063., 91., 109.143, 8., 1., 
  1.143, 4.812, 0.412, 0.494, 0.036, 0.005, 0.005, 1.79, "", "", "", "", "", 
  "", "", "", 266., 6123., 0.028, 0.001, 712., 0.003, 0.153, 6.5, 
  "tests performed", "", "", "", "", "", "", "", "", "", 93.52, 
  2.20892331*^8, 255.573, 23.5, 4.495, 2.78, 5034.708, 4., 423.031, 8.35, 
  2.8, 36.7, 59.607, 0.6, 67.27, 0.557}, {"PAK", "Asia", "Pakistan", 
  "2020-03-25", 1201., 138., 106.714, 9., 1., 1., 5.437, 0.625, 0.483, 0.041, 
  0.005, 0.005, 1.74, "", "", "", "", "", "", "", "", 326., 6449., 0.029, 
  0.001, 612., 0.003, 0.174, 5.7, "tests performed", "", "", "", "", "", "", 
  "", "", "", 93.52, 2.20892331*^8, 255.573, 23.5, 4.495, 2.78, 5034.708, 4., 
  423.031, 8.35, 2.8, 36.7, 59.607, 0.6, 67.27, 0.557}, 
 {"PAK", "Asia", "Pakistan", "2020-03-26", 1373., 172., 124.571, 11., 2., 
  1.143, 6.216, 0.779, 0.564, 0.05, 0.009, 0.005, 1.72, "", "", "", "", "", 
  "", "", "", 1386., 7835., 0.035, 0.006, 632., 0.003, 0.197, 5.1, 
  "tests performed", "", "", "", "", "", "", "", "", "", 96.3, 2.20892331*^8, 
  255.573, 23.5, 4.495, 2.78, 5034.708, 4., 423.031, 8.35, 2.8, 36.7, 59.607, 
  0.6, 67.27, 0.557}, {"PAK", "Asia", "Pakistan", "2020-03-27", 1495., 122., 
  109.286, 12., 1., 1.286, 6.768, 0.552, 0.495, 0.054, 0.005, 0.006, 1.67, 
  "", "", "", "", "", "", "", "", 5396., 13231., 0.06, 0.024, 1319., 0.006, 
  0.083, 12.1, "tests performed", "", "", "", "", "", "", "", "", "", 96.3, 
  2.20892331*^8, 255.573, 23.5, 4.495, 2.78, 5034.708, 4., 423.031, 8.35, 
  2.8, 36.7, 59.607, 0.6, 67.27, 0.557}, {"PAK", "Asia", "Pakistan", 
  "2020-03-28", 1597., 102., 117.286, 14., 2., 1.286, 7.23, 0.462, 0.531, 
  0.063, 0.009, 0.006, 1.65, "", "", "", "", "", "", "", "", 1105., 14336., 
  0.065, 0.005, 1302., 0.006, 0.09, 11.1, "tests performed", "", "", "", "", 
  "", "", "", "", "", 96.3, 2.20892331*^8, 255.573, 23.5, 4.495, 2.78, 
  5034.708, 4., 423.031, 8.35, 2.8, 36.7, 59.607, 0.6, 67.27, 0.557}, 
 {"PAK", "Asia", "Pakistan", "2020-03-29", 1717., 120., 120.286, 21., 7., 
  2.143, 7.773, 0.543, 0.545, 0.095, 0.032, 0.01, 1.64, "", "", "", "", "", 
  "", "", "", 412., 14748., 0.067, 0.002, 1329., 0.006, 0.091, 11., 
  "tests performed", "", "", "", "", "", "", "", "", "", 96.3, 2.20892331*^8, 
  255.573, 23.5, 4.495, 2.78, 5034.708, 4., 423.031, 8.35, 2.8, 36.7, 59.607, 
  0.6, 67.27, 0.557}, {"PAK", "Asia", "Pakistan", "2020-03-30", 1938., 221., 
  138., 26., 5., 2.714, 8.774, 1., 0.625, 0.118, 0.023, 0.012, 1.64, "", "", 
  "", "", "", "", "", "", 935., 15683., 0.071, 0.004, 1404., 0.006, 0.098, 
  10.2, "tests performed", "", "", "", "", "", "", "", "", "", 96.3, 
  2.20892331*^8, 255.573, 23.5, 4.495, 2.78, 5034.708, 4., 423.031, 8.35, 
  2.8, 36.7, 59.607, 0.6, 67.27, 0.557}, {"PAK", "Asia", "Pakistan", 
  "2020-03-31", 2118., 180., 150.714, 27., 1., 2.714, 9.588, 0.815, 0.682, 
  0.122, 0.005, 0.012, 1.63, "", "", "", "", "", "", "", "", 284., 15967., 
  0.072, 0.001, 1406., 0.006, 0.107, 9.3, "tests performed", "", "", "", "", 
  "", "", "", "", "", 96.3, 2.20892331*^8, 255.573, 23.5, 4.495, 2.78, 
  5034.708, 4., 423.031, 8.35, 2.8, 36.7, 59.607, 0.6, 67.27, 0.557}, 
 {"PAK", "Asia", "Pakistan", "2020-04-01", 2421., 303., 174.286, 34., 7., 
  3.571, 10.96, 1.372, 0.789, 0.154, 0.032, 0.016, 1.63, "", "", "", "", "", 
  "", "", "", 1357., 17324., 0.078, 0.006, 1554., 0.007, 0.112, 8.9, 
  "tests performed", "", "", "", "", "", "", "", "", "", 96.3, 2.20892331*^8, 
  255.573, 23.5, 4.495, 2.78, 5034.708, 4., 423.031, 8.35, 2.8, 36.7, 59.607, 
  0.6, 67.27, 0.557}, {"PAK", "Asia", "Pakistan", "2020-04-02", 2686., 265., 
  187.571, 40., 6., 4.143, 12.16, 1.2, 0.849, 0.181, 0.027, 0.019, 1.61, "", 
  "", "", "", "", "", "", "", 12984., 30308., 0.137, 0.059, 3210., 0.015, 
  0.058, 17.1, "tests performed", "", "", "", "", "", "", "", "", "", 96.3, 
  2.20892331*^8, 255.573, 23.5, 4.495, 2.78, 5034.708, 4., 423.031, 8.35, 
  2.8, 36.7, 59.607, 0.6, 67.27, 0.557}, {"PAK", "Asia", "Pakistan", 
  "2020-04-03", 2818., 132., 189., 41., 1., 4.143, 12.757, 0.598, 0.856, 
  0.186, 0.005, 0.019, 1.59, "", "", "", "", "", "", "", "", 2622., 32930., 
  0.149, 0.012, 2814., 0.013, 0.067, 14.9, "tests performed", "", "", "", "", 
  "", "", "", "", "", 96.3, 2.20892331*^8, 255.573, 23.5, 4.495, 2.78, 
  5034.708, 4., 423.031, 8.35, 2.8, 36.7, 59.607, 0.6, 67.27, 0.557}, 
 {"PAK", "Asia", "Pakistan", "2020-04-04", 3157., 339., 222.857, 47., 6., 
  4.714, 14.292, 1.535, 1.009, 0.213, 0.027, 0.021, 1.59, "", "", "", "", "", 
  "", "", "", 1955., 34885., 0.158, 0.009, 2936., 0.013, 0.076, 13.2, 
  "tests performed", "", "", "", "", "", "", "", "", "", 96.3, 2.20892331*^8, 
  255.573, 23.5, 4.495, 2.78, 5034.708, 4., 423.031, 8.35, 2.8, 36.7, 59.607, 
  0.6, 67.27, 0.557}, {"PAK", "Asia", "Pakistan", "2020-04-05", 3766., 609., 
  292.714, 53., 6., 4.571, 17.049, 2.757, 1.325, 0.24, 0.027, 0.021, 1.57, 
  "", "", "", "", "", "", "", "", 990., 35875., 0.162, 0.004, 3018., 0.014, 
  0.097, 10.3, "tests performed", "", "", "", "", "", "", "", "", "", 96.3, 
  2.20892331*^8, 255.573, 23.5, 4.495, 2.78, 5034.708, 4., 423.031, 8.35, 
  2.8, 36.7, 59.607, 0.6, 67.27, 0.557}, {"PAK", "Asia", "Pakistan", 
  "2020-04-06", 4035., 269., 299.571, 57., 4., 4.429, 18.267, 1.218, 1.356, 
  0.258, 0.018, 0.02, 1.5, "", "", "", "", "", "", "", "", 3308., 39183., 
  0.177, 0.015, 3357., 0.015, 0.089, 11.2, "tests performed", "", "", "", "", 
  "", "", "", "", "", 96.3, 2.20892331*^8, 255.573, 23.5, 4.495, 2.78, 
  5034.708, 4., 423.031, 8.35, 2.8, 36.7, 59.607, 0.6, 67.27, 0.557}, 
 {"PAK", "Asia", "Pakistan", "2020-04-07", 4263., 228., 306.429, 61., 4., 
  4.857, 19.299, 1.032, 1.387, 0.276, 0.018, 0.022, 1.44, "", "", "", "", "", 
  "", "", "", 2976., 42159., 0.191, 0.013, 3742., 0.017, 0.082, 12.2, 
  "tests performed", "", "", "", "", "", "", "", "", "", 96.3, 2.20892331*^8, 
  255.573, 23.5, 4.495, 2.78, 5034.708, 4., 423.031, 8.35, 2.8, 36.7, 59.607, 
  0.6, 67.27, 0.557}, {"PAK", "Asia", "Pakistan", "2020-04-08", 4489., 226., 
  295.429, 65., 4., 4.429, 20.322, 1.023, 1.337, 0.294, 0.018, 0.02, 1.4, "", 
  "", "", "", "", "", "", "", 2737., 44896., 0.203, 0.012, 3939., 0.018, 
  0.075, 13.3, "tests performed", "", "", "", "", "", "", "", "", "", 96.3, 
  2.20892331*^8, 255.573, 23.5, 4.495, 2.78, 5034.708, 4., 423.031, 8.35, 
  2.8, 36.7, 59.607, 0.6, 67.27, 0.557}, {"PAK", "Asia", "Pakistan", 
  "2020-04-09", 4695., 206., 287., 66., 1., 3.714, 21.255, 0.933, 1.299, 
  0.299, 0.005, 0.017, 1.39, "", "", "", "", "", "", "", "", 9810., 54706., 
  0.248, 0.044, 3485., 0.016, 0.082, 12.1, "tests performed", "", "", "", "", 
  "", "", "", "", "", 96.3, 2.20892331*^8, 255.573, 23.5, 4.495, 2.78, 
  5034.708, 4., 423.031, 8.35, 2.8, 36.7, 59.607, 0.6, 67.27, 0.557}, 
 {"PAK", "Asia", "Pakistan", "2020-04-10", 5011., 316., 313.286, 86., 20., 
  6.429, 22.685, 1.431, 1.418, 0.389, 0.091, 0.029, 1.38, "", "", "", "", "", 
  "", "", "", 3130., 57836., 0.262, 0.014, 3558., 0.016, 0.088, 11.4, 
  "tests performed", "", "", "", "", "", "", "", "", "", 96.3, 2.20892331*^8, 
  255.573, 23.5, 4.495, 2.78, 5034.708, 4., 423.031, 8.35, 2.8, 36.7, 59.607, 
  0.6, 67.27, 0.557}, {"PAK", "Asia", "Pakistan", "2020-04-11", 5230., 219., 
  296.143, 91., 5., 6.286, 23.677, 0.991, 1.341, 0.412, 0.023, 0.028, 1.38, 
  "", "", "", "", "", "", "", "", 3965., 61801., 0.28, 0.018, 3845., 0.017, 
  0.077, 13., "tests performed", "", "", "", "", "", "", "", "", "", 96.3, 
  2.20892331*^8, 255.573, 23.5, 4.495, 2.78, 5034.708, 4., 423.031, 8.35, 
  2.8, 36.7, 59.607, 0.6, 67.27, 0.557}, {"PAK", "Asia", "Pakistan", 
  "2020-04-12", 5496., 266., 247.143, 93., 2., 5.714, 24.881, 1.204, 1.119, 
  0.421, 0.009, 0.026, 1.39, "", "", "", "", "", "", "", "", 3313., 65114., 
  0.295, 0.015, 4177., 0.019, 0.059, 16.9, "tests performed", "", "", "", "", 
  "", "", "", "", "", 96.3, 2.20892331*^8, 255.573, 23.5, 4.495, 2.78, 
  5034.708, 4., 423.031, 8.35, 2.8, 36.7, 59.607, 0.6, 67.27, 0.557}, 
 {"PAK", "Asia", "Pakistan", "2020-04-13", 5837., 341., 257.429, 96., 3., 
  5.571, 26.425, 1.544, 1.165, 0.435, 0.014, 0.025, 1.41, "", "", "", "", "", 
  "", "", "", 4814., 69928., 0.317, 0.022, 4392., 0.02, 0.059, 17.1, 
  "tests performed", "", "", "", "", "", "", "", "", "", 96.3, 2.20892331*^8, 
  255.573, 23.5, 4.495, 2.78, 5034.708, 4., 423.031, 8.35, 2.8, 36.7, 59.607, 
  0.6, 67.27, 0.557}, {"PAK", "Asia", "Pakistan", "2020-04-14", 6383., 546., 
  302.857, 111., 15., 7.143, 28.896, 2.472, 1.371, 0.503, 0.068, 0.032, 1.44, 
  "", "", "", "", "", "", "", "", 3511., 73439., 0.332, 0.016, 4469., 0.02, 
  0.068, 14.8, "tests performed", "", "", "", "", "", "", "", "", "", 96.3, 
  2.20892331*^8, 255.573, 23.5, 4.495, 2.78, 5034.708, 4., 423.031, 8.35, 
  2.8, 36.7, 59.607, 0.6, 67.27, 0.557}, {"PAK", "Asia", "Pakistan", 
  "2020-04-15", 6919., 536., 347.143, 128., 17., 9., 31.323, 2.427, 1.572, 
  0.579, 0.077, 0.041, 1.44, "", "", "", "", "", "", "", "", 5540., 78979., 
  0.358, 0.025, 4869., 0.022, 0.071, 14., "tests performed", "", "", "", "", 
  "", "", "", "", "", 92.59, 2.20892331*^8, 255.573, 23.5, 4.495, 2.78, 
  5034.708, 4., 423.031, 8.35, 2.8, 36.7, 59.607, 0.6, 67.27, 0.557}, 
 {"PAK", "Asia", "Pakistan", "2020-04-16", 7025., 106., 332.857, 135., 7., 
  9.857, 31.803, 0.48, 1.507, 0.611, 0.032, 0.045, 1.44, "", "", "", "", "", 
  "", "", "", 5725., 84704., 0.383, 0.026, 4285., 0.019, 0.078, 12.9, 
  "tests performed", "", "", "", "", "", "", "", "", "", 92.59, 
  2.20892331*^8, 255.573, 23.5, 4.495, 2.78, 5034.708, 4., 423.031, 8.35, 
  2.8, 36.7, 59.607, 0.6, 67.27, 0.557}, {"PAK", "Asia", "Pakistan", 
  "2020-04-17", 7638., 613., 375.286, 143., 8., 8.143, 34.578, 2.775, 1.699, 
  0.647, 0.036, 0.037, 1.47, "", "", "", "", "", "", "", "", 7844., 92548., 
  0.419, 0.036, 4959., 0.022, 0.076, 13.2, "tests performed", "", "", "", "", 
  "", "", "", "", "", 92.59, 2.20892331*^8, 255.573, 23.5, 4.495, 2.78, 
  5034.708, 4., 423.031, 8.35, 2.8, 36.7, 59.607, 0.6, 67.27, 0.557}, 
 {"PAK", "Asia", "Pakistan", "2020-04-18", 8348., 710., 445.429, 168., 25., 
  11., 37.792, 3.214, 2.016, 0.761, 0.113, 0.05, 1.49, "", "", "", "", "", 
  "", "", "", 5974., 98522., 0.446, 0.027, 5246., 0.024, 0.085, 11.8, 
  "tests performed", "", "", "", "", "", "", "", "", "", 92.59, 
  2.20892331*^8, 255.573, 23.5, 4.495, 2.78, 5034.708, 4., 423.031, 8.35, 
  2.8, 36.7, 59.607, 0.6, 67.27, 0.557}, {"PAK", "Asia", "Pakistan", 
  "2020-04-19", 8418., 70., 417.429, 176., 8., 11.857, 38.109, 0.317, 1.89, 
  0.797, 0.036, 0.054, 1.49, "", "", "", "", "", "", "", "", 5780., 104302., 
  0.472, 0.026, 5598., 0.025, 0.075, 13.4, "tests performed", "", "", "", "", 
  "", "", "", "", "", 92.59, 2.20892331*^8, 255.573, 23.5, 4.495, 2.78, 
  5034.708, 4., 423.031, 8.35, 2.8, 36.7, 59.607, 0.6, 67.27, 0.557}, 
 {"PAK", "Asia", "Pakistan", "2020-04-20", 9565., 1147., 532.571, 201., 25., 
  15., 43.302, 5.193, 2.411, 0.91, 0.113, 0.068, 1.51, "", "", "", "", "", 
  "", "", "", "", "", "", "", 5447., 0.025, 0.098, 10.2, "tests performed", 
  "", "", "", "", "", "", "", "", "", 92.59, 2.20892331*^8, 255.573, 23.5, 
  4.495, 2.78, 5034.708, 4., 423.031, 8.35, 2.8, 36.7, 59.607, 0.6, 67.27, 
  0.557}, {"PAK", "Asia", "Pakistan", "2020-04-21", 10076., 511., 527.571, 
  212., 11., 14.429, 45.615, 2.313, 2.388, 0.96, 0.05, 0.065, 1.49, "", "", 
  "", "", "", "", "", "", "", 111806., 0.506, "", 5481., 0.025, 0.096, 10.4, 
  "tests performed", "", "", "", "", "", "", "", "", "", 92.59, 
  2.20892331*^8, 255.573, 23.5, 4.495, 2.78, 5034.708, 4., 423.031, 8.35, 
  2.8, 36.7, 59.607, 0.6, 67.27, 0.557}, {"PAK", "Asia", "Pakistan", 
  "2020-04-22", 11155., 1079., 605.143, 237., 25., 15.571, 50.5, 4.885, 2.74, 
  1.073, 0.113, 0.07, 1.49, "", "", "", "", "", "", "", "", 6214., 118020., 
  0.534, 0.028, 5577., 0.025, 0.109, 9.2, "tests performed", "", "", "", "", 
  "", "", "", "", "", 92.59, 2.20892331*^8, 255.573, 23.5, 4.495, 2.78, 
  5034.708, 4., 423.031, 8.35, 2.8, 36.7, 59.607, 0.6, 67.27, 0.557}, 
 {"PAK", "Asia", "Pakistan", "2020-04-23", 11940., 785., 702.143, 253., 16., 
  16.857, 54.053, 3.554, 3.179, 1.145, 0.072, 0.076, 1.46, "", "", "", "", 
  "", "", "", "", 6529., 124549., 0.564, 0.03, 5692., 0.026, 0.123, 8.1, 
  "tests performed", "", "", "", "", "", "", "", "", "", 92.59, 
  2.20892331*^8, 255.573, 23.5, 4.495, 2.78, 5034.708, 4., 423.031, 8.35, 
  2.8, 36.7, 59.607, 0.6, 67.27, 0.557}, {"PAK", "Asia", "Pakistan", 
  "2020-04-24", 12723., 783., 726.429, 269., 16., 18., 57.598, 3.545, 3.289, 
  1.218, 0.072, 0.081, 1.43, "", "", "", "", "", "", "", "", 6816., 131365., 
  0.595, 0.031, 5545., 0.025, 0.131, 7.6, "tests performed", "", "", "", "", 
  "", "", "", "", "", 89.81, 2.20892331*^8, 255.573, 23.5, 4.495, 2.78, 
  5034.708, 4., 423.031, 8.35, 2.8, 36.7, 59.607, 0.6, 67.27, 0.557}, 
 {"PAK", "Asia", "Pakistan", "2020-04-25", 13328., 605., 711.429, 281., 12., 
  16.143, 60.337, 2.739, 3.221, 1.272, 0.054, 0.073, 1.41, "", "", "", "", 
  "", "", "", "", 6782., 138147., 0.625, 0.031, 5661., 0.026, 0.126, 8., 
  "tests performed", "", "", "", "", "", "", "", "", "", 89.81, 
  2.20892331*^8, 255.573, 23.5, 4.495, 2.78, 5034.708, 4., 423.031, 8.35, 
  2.8, 36.7, 59.607, 0.6, 67.27, 0.557}, {"PAK", "Asia", "Pakistan", 
  "2020-04-26", 13915., 587., 785.286, 292., 11., 16.571, 62.994, 2.657, 
  3.555, 1.322, 0.05, 0.075, 1.39, "", "", "", "", "", "", "", "", 6218., 
  144365., 0.654, 0.028, 5723., 0.026, 0.137, 7.3, "tests performed", "", "", 
  "", "", "", "", "", "", "", 89.81, 2.20892331*^8, 255.573, 23.5, 4.495, 
  2.78, 5034.708, 4., 423.031, 8.35, 2.8, 36.7, 59.607, 0.6, 67.27, 0.557}, 
 {"PAK", "Asia", "Pakistan", "2020-04-27", 14612., 697., 721., 312., 20., 
  15.857, 66.15, 3.155, 3.264, 1.412, 0.091, 0.072, 1.39, "", "", "", "", "", 
  "", "", "", 6391., 150756., 0.682, 0.029, 6100., 0.028, 0.118, 8.5, 
  "tests performed", "", "", "", "", "", "", "", "", "", 89.81, 
  2.20892331*^8, 255.573, 23.5, 4.495, 2.78, 5034.708, 4., 423.031, 8.35, 
  2.8, 36.7, 59.607, 0.6, 67.27, 0.557}, {"PAK", "Asia", "Pakistan", 
  "2020-04-28", 15525., 913., 778.429, 343., 31., 18.714, 70.283, 4.133, 
  3.524, 1.553, 0.14, 0.085, 1.4, "", "", "", "", "", "", "", "", 6467., 
  157223., 0.712, 0.029, 6488., 0.029, 0.12, 8.3, "tests performed", "", "", 
  "", "", "", "", "", "", "", 89.81, 2.20892331*^8, 255.573, 23.5, 4.495, 
  2.78, 5034.708, 4., 423.031, 8.35, 2.8, 36.7, 59.607, 0.6, 67.27, 0.557}, 
 {"PAK", "Asia", "Pakistan", "2020-04-29", 16817., 1292., 808.857, 385., 42., 
  21.143, 76.132, 5.849, 3.662, 1.743, 0.19, 0.096, 1.41, "", "", "", "", "", 
  "", "", "", 8688., 165911., 0.751, 0.039, 6842., 0.031, 0.118, 8.5, 
  "tests performed", "", "", "", "", "", "", "", "", "", 89.81, 
  2.20892331*^8, 255.573, 23.5, 4.495, 2.78, 5034.708, 4., 423.031, 8.35, 
  2.8, 36.7, 59.607, 0.6, 67.27, 0.557}, {"PAK", "Asia", "Pakistan", 
  "2020-04-30", 18114., 1297., 882., 417., 32., 23.429, 82.004, 5.872, 3.993, 
  1.888, 0.145, 0.106, 1.4, "", "", "", "", "", "", "", "", 8249., 174160., 
  0.788, 0.037, 7087., 0.032, 0.124, 8., "tests performed", "", "", "", "", 
  "", "", "", "", "", 89.81, 2.20892331*^8, 255.573, 23.5, 4.495, 2.78, 
  5034.708, 4., 423.031, 8.35, 2.8, 36.7, 59.607, 0.6, 67.27, 0.557}, 
 {"PAK", "Asia", "Pakistan", "2020-05-01", 19103., 989., 911.429, 440., 23., 
  24.429, 86.481, 4.477, 4.126, 1.992, 0.104, 0.111, 1.38, "", "", "", "", 
  "", "", "", "", 7971., 182131., 0.825, 0.036, 7252., 0.033, 0.126, 8., 
  "tests performed", "", "", "", "", "", "", "", "", "", 89.81, 
  2.20892331*^8, 255.573, 23.5, 4.495, 2.78, 5034.708, 4., 423.031, 8.35, 
  2.8, 36.7, 59.607, 0.6, 67.27, 0.557}, {"PAK", "Asia", "Pakistan", 
  "2020-05-02", 20084., 981., 965.143, 457., 17., 25.143, 90.922, 4.441, 
  4.369, 2.069, 0.077, 0.114, 1.37, "", "", "", "", "", "", "", "", 11728., 
  193859., 0.878, 0.053, 7959., 0.036, 0.121, 8.2, "tests performed", "", "", 
  "", "", "", "", "", "", "", 89.81, 2.20892331*^8, 255.573, 23.5, 4.495, 
  2.78, 5034.708, 4., 423.031, 8.35, 2.8, 36.7, 59.607, 0.6, 67.27, 0.557}, 
 {"PAK", "Asia", "Pakistan", "2020-05-03", 20941., 857., 1003.714, 476., 19., 
  26.286, 94.802, 3.88, 4.544, 2.155, 0.086, 0.119, 1.37, "", "", "", "", "", 
  "", "", "", 9166., 203025., 0.919, 0.041, 8380., 0.038, 0.12, 8.3, 
  "tests performed", "", "", "", "", "", "", "", "", "", 89.81, 
  2.20892331*^8, 255.573, 23.5, 4.495, 2.78, 5034.708, 4., 423.031, 8.35, 
  2.8, 36.7, 59.607, 0.6, 67.27, 0.557}, {"PAK", "Asia", "Pakistan", 
  "2020-05-04", 22049., 1108., 1062.429, 514., 38., 28.857, 99.818, 5.016, 
  4.81, 2.327, 0.172, 0.131, 1.36, "", "", "", "", "", "", "", "", 9486., 
  212511., 0.962, 0.043, 8822., 0.04, 0.12, 8.3, "tests performed", "", "", 
  "", "", "", "", "", "", "", 89.81, 2.20892331*^8, 255.573, 23.5, 4.495, 
  2.78, 5034.708, 4., 423.031, 8.35, 2.8, 36.7, 59.607, 0.6, 67.27, 0.557}, 
 {"PAK", "Asia", "Pakistan", "2020-05-05", 24073., 2024., 1221.143, 564., 
  50., 31.571, 108.981, 9.163, 5.528, 2.553, 0.226, 0.143, 1.37, "", "", "", 
  "", "", "", "", "", 9893., 222404., 1.007, 0.045, 9312., 0.042, 0.131, 7.6, 
  "tests performed", "", "", "", "", "", "", "", "", "", 89.81, 
  2.20892331*^8, 255.573, 23.5, 4.495, 2.78, 5034.708, 4., 423.031, 8.35, 
  2.8, 36.7, 59.607, 0.6, 67.27, 0.557}, {"PAK", "Asia", "Pakistan", 
  "2020-05-06", 24644., 571., 1118.143, 585., 21., 28.571, 111.566, 2.585, 
  5.062, 2.648, 0.095, 0.129, 1.36, "", "", "", "", "", "", "", "", 10178., 
  232582., 1.053, 0.046, 9524., 0.043, 0.117, 8.5, "tests performed", "", "", 
  "", "", "", "", "", "", "", 89.81, 2.20892331*^8, 255.573, 23.5, 4.495, 
  2.78, 5034.708, 4., 423.031, 8.35, 2.8, 36.7, 59.607, 0.6, 67.27, 0.557}, 
 {"PAK", "Asia", "Pakistan", "2020-05-07", 26435., 1791., 1188.714, 599., 
  14., 26., 119.674, 8.108, 5.381, 2.712, 0.063, 0.118, 1.36, "", "", "", "", 
  "", "", "", "", 12196., 244778., 1.108, 0.055, 10088., 0.046, 0.118, 8.5, 
  "tests performed", "", "", "", "", "", "", "", "", "", 89.81, 
  2.20892331*^8, 255.573, 23.5, 4.495, 2.78, 5034.708, 4., 423.031, 8.35, 
  2.8, 36.7, 59.607, 0.6, 67.27, 0.557}, {"PAK", "Asia", "Pakistan", 
  "2020-05-08", 28736., 2301., 1376.143, 636., 37., 28., 130.091, 10.417, 
  6.23, 2.879, 0.168, 0.127, 1.36, "", "", "", "", "", "", "", "", 12469., 
  257247., 1.165, 0.056, 10731., 0.049, 0.128, 7.8, "tests performed", "", 
  "", "", "", "", "", "", "", "", 89.81, 2.20892331*^8, 255.573, 23.5, 4.495, 
  2.78, 5034.708, 4., 423.031, 8.35, 2.8, 36.7, 59.607, 0.6, 67.27, 0.557}, 
 {"PAK", "Asia", "Pakistan", "2020-05-09", 30334., 1598., 1464.286, 659., 
  23., 28.857, 137.325, 7.234, 6.629, 2.983, 0.104, 0.131, 1.33, "", "", "", 
  "", "", "", "", "", 12778., 270025., 1.222, 0.058, 10881., 0.049, 0.135, 
  7.4, "tests performed", "", "", "", "", "", "", "", "", "", 89.81, 
  2.20892331*^8, 255.573, 23.5, 4.495, 2.78, 5034.708, 4., 423.031, 8.35, 
  2.8, 36.7, 59.607, 0.6, 67.27, 0.557}, {"PAK", "Asia", "Pakistan", 
  "2020-05-10", 32081., 1747., 1591.429, 706., 47., 32.857, 145.234, 7.909, 
  7.205, 3.196, 0.213, 0.149, 1.3, "", "", "", "", "", "", "", "", 13492., 
  283517., 1.284, 0.061, 11499., 0.052, 0.138, 7.2, "tests performed", "", 
  "", "", "", "", "", "", "", "", 89.81, 2.20892331*^8, 255.573, 23.5, 4.495, 
  2.78, 5034.708, 4., 423.031, 8.35, 2.8, 36.7, 59.607, 0.6, 67.27, 0.557}, 
 {"PAK", "Asia", "Pakistan", "2020-05-11", 34336., 2255., 1755.286, 737., 
  31., 31.857, 155.442, 10.209, 7.946, 3.336, 0.14, 0.144, 1.27, "", "", "", 
  "", "", "", "", "", 11377., 294894., 1.335, 0.052, 11769., 0.053, 0.149, 
  6.7, "tests performed", "", "", "", "", "", "", "", "", "", 89.81, 
  2.20892331*^8, 255.573, 23.5, 4.495, 2.78, 5034.708, 4., 423.031, 8.35, 
  2.8, 36.7, 59.607, 0.6, 67.27, 0.557}, {"PAK", "Asia", "Pakistan", 
  "2020-05-12", 35298., 962., 1603.571, 761., 24., 28.143, 159.797, 4.355, 
  7.26, 3.445, 0.109, 0.127, 1.23, "", "", "", "", "", "", "", "", 10957., 
  305851., 1.385, 0.05, 11921., 0.054, 0.135, 7.4, "tests performed", "", "", 
  "", "", "", "", "", "", "", 89.81, 2.20892331*^8, 255.573, 23.5, 4.495, 
  2.78, 5034.708, 4., 423.031, 8.35, 2.8, 36.7, 59.607, 0.6, 67.27, 0.557}, 
 {"PAK", "Asia", "Pakistan", "2020-05-13", 35788., 490., 1592., 770., 9., 
  26.429, 162.016, 2.218, 7.207, 3.486, 0.041, 0.12, 1.21, "", "", "", "", 
  "", "", "", "", 11848., 317699., 1.438, 0.054, 12160., 0.055, 0.131, 7.6, 
  "tests performed", "", "", "", "", "", "", "", "", "", 89.81, 
  2.20892331*^8, 255.573, 23.5, 4.495, 2.78, 5034.708, 4., 423.031, 8.35, 
  2.8, 36.7, 59.607, 0.6, 67.27, 0.557}, {"PAK", "Asia", "Pakistan", 
  "2020-05-14", 38799., 3011., 1766.286, 834., 64., 33.571, 175.647, 13.631, 
  7.996, 3.776, 0.29, 0.152, 1.22, "", "", "", "", "", "", "", "", 13051., 
  330750., 1.497, 0.059, 12282., 0.056, 0.144, 7., "tests performed", "", "", 
  "", "", "", "", "", "", "", 89.81, 2.20892331*^8, 255.573, 23.5, 4.495, 
  2.78, 5034.708, 4., 423.031, 8.35, 2.8, 36.7, 59.607, 0.6, 67.27, 0.557}, 
 {"PAK", "Asia", "Pakistan", "2020-05-15", 38799., 0., 1437.571, 834., 0., 
  28.286, 175.647, 0., 6.508, 3.776, 0., 0.128, 1.2, "", "", "", "", "", "", 
  "", "", 13700., 344450., 1.559, 0.062, 12458., 0.056, 0.115, 8.7, 
  "tests performed", "", "", "", "", "", "", "", "", "", 89.81, 
  2.20892331*^8, 255.573, 23.5, 4.495, 2.78, 5034.708, 4., 423.031, 8.35, 
  2.8, 36.7, 59.607, 0.6, 67.27, 0.557}, {"PAK", "Asia", "Pakistan", 
  "2020-05-16", 40151., 1352., 1402.429, 873., 39., 30.571, 181.767, 6.121, 
  6.349, 3.952, 0.177, 0.138, 1.21, "", "", "", "", "", "", "", "", 14814., 
  359264., 1.626, 0.067, 12748., 0.058, 0.11, 9.1, "tests performed", "", "", 
  "", "", "", "", "", "", "", 78.7, 2.20892331*^8, 255.573, 23.5, 4.495, 
  2.78, 5034.708, 4., 423.031, 8.35, 2.8, 36.7, 59.607, 0.6, 67.27, 0.557}, 
 {"PAK", "Asia", "Pakistan", "2020-05-17", 42125., 1974., 1434.857, 903., 
  30., 28.143, 190.704, 8.936, 6.496, 4.088, 0.136, 0.127, 1.22, "", "", "", 
  "", "", "", "", "", 14146., 373410., 1.69, 0.064, 12842., 0.058, 0.112, 9., 
  "tests performed", "", "", "", "", "", "", "", "", "", 85.19, 
  2.20892331*^8, 255.573, 23.5, 4.495, 2.78, 5034.708, 4., 423.031, 8.35, 
  2.8, 36.7, 59.607, 0.6, 67.27, 0.557}, {"PAK", "Asia", "Pakistan", 
  "2020-05-18", 43966., 1841., 1375.714, 939., 36., 28.857, 199.038, 8.334, 
  6.228, 4.251, 0.163, 0.131, 1.23, "", "", "", "", "", "", "", "", 13925., 
  387335., 1.754, 0.063, 13206., 0.06, 0.104, 9.6, "tests performed", "", "", 
  "", "", "", "", "", "", "", 85.19, 2.20892331*^8, 255.573, 23.5, 4.495, 
  2.78, 5034.708, 4., 423.031, 8.35, 2.8, 36.7, 59.607, 0.6, 67.27, 0.557}, 
 {"PAK", "Asia", "Pakistan", "2020-05-19", 45898., 1932., 1514.286, 985., 
  46., 32., 207.784, 8.746, 6.855, 4.459, 0.208, 0.145, 1.24, "", "", "", "", 
  "", "", "", "", 12957., 400292., 1.812, 0.059, 13492., 0.061, 0.112, 8.9, 
  "tests performed", "", "", "", "", "", "", "", "", "", 85.19, 
  2.20892331*^8, 255.573, 23.5, 4.495, 2.78, 5034.708, 4., 423.031, 8.35, 
  2.8, 36.7, 59.607, 0.6, 67.27, 0.557}, {"PAK", "Asia", "Pakistan", 
  "2020-05-20", 48091., 2193., 1757.571, 1017., 32., 35.286, 217.712, 9.928, 
  7.957, 4.604, 0.145, 0.16, 1.24, "", "", "", "", "", "", "", "", 13962., 
  414254., 1.875, 0.063, 13794., 0.062, 0.127, 7.8, "tests performed", "", 
  "", "", "", "", "", "", "", "", 85.19, 2.20892331*^8, 255.573, 23.5, 4.495, 
  2.78, 5034.708, 4., 423.031, 8.35, 2.8, 36.7, 59.607, 0.6, 67.27, 0.557}, 
 {"PAK", "Asia", "Pakistan", "2020-05-21", 50694., 2603., 1699.286, 1067., 
  50., 33.286, 229.496, 11.784, 7.693, 4.83, 0.226, 0.151, 1.24, "", "", "", 
  "", "", "", "", "", 15346., 429600., 1.945, 0.069, 14121., 0.064, 0.12, 
  8.3, "tests performed", "", "", "", "", "", "", "", "", "", 82.41, 
  2.20892331*^8, 255.573, 23.5, 4.495, 2.78, 5034.708, 4., 423.031, 8.35, 
  2.8, 36.7, 59.607, 0.6, 67.27, 0.557}, {"PAK", "Asia", "Pakistan", 
  "2020-05-22", 52437., 1743., 1948.286, 1101., 34., 38.143, 237.387, 7.891, 
  8.82, 4.984, 0.154, 0.173, 1.23, "", "", "", "", "", "", "", "", 16387., 
  445987., 2.019, 0.074, 14505., 0.066, 0.134, 7.4, "tests performed", "", 
  "", "", "", "", "", "", "", "", 82.41, 2.20892331*^8, 255.573, 23.5, 4.495, 
  2.78, 5034.708, 4., 423.031, 8.35, 2.8, 36.7, 59.607, 0.6, 67.27, 0.557}, 
 {"PAK", "Asia", "Pakistan", "2020-05-23", 54601., 2164., 2064.286, 1133., 
  32., 37.143, 247.184, 9.797, 9.345, 5.129, 0.145, 0.168, 1.22, "", "", "", 
  "", "", "", "", "", 14705., 460692., 2.086, 0.067, 14490., 0.066, 0.142, 
  7., "tests performed", "", "", "", "", "", "", "", "", "", 82.41, 
  2.20892331*^8, 255.573, 23.5, 4.495, 2.78, 5034.708, 4., 423.031, 8.35, 
  2.8, 36.7, 59.607, 0.6, 67.27, 0.557}, {"PAK", "Asia", "Pakistan", 
  "2020-05-24", 56349., 1748., 2032., 1167., 34., 37.714, 255.097, 7.913, 
  9.199, 5.283, 0.154, 0.171, 1.22, "", "", "", "", "", "", "", "", 12915., 
  473607., 2.144, 0.058, 14314., 0.065, 0.142, 7., "tests performed", "", "", 
  "", "", "", "", "", "", "", 82.41, 2.20892331*^8, 255.573, 23.5, 4.495, 
  2.78, 5034.708, 4., 423.031, 8.35, 2.8, 36.7, 59.607, 0.6, 67.27, 0.557}, 
 {"PAK", "Asia", "Pakistan", "2020-05-25", 57705., 1356., 1962.714, 1197., 
  30., 36.857, 261.236, 6.139, 8.885, 5.419, 0.136, 0.167, 1.22, "", "", "", 
  "", "", "", "", "", 10049., 483656., 2.19, 0.045, 13760., 0.062, 0.143, 7., 
  "tests performed", "", "", "", "", "", "", "", "", "", 82.41, 
  2.20892331*^8, 255.573, 23.5, 4.495, 2.78, 5034.708, 4., 423.031, 8.35, 
  2.8, 36.7, 59.607, 0.6, 67.27, 0.557}, {"PAK", "Asia", "Pakistan", 
  "2020-05-26", 59151., 1446., 1893.286, 1225., 28., 34.286, 267.782, 6.546, 
  8.571, 5.546, 0.127, 0.155, 1.24, "", "", "", "", "", "", "", "", 7252., 
  490908., 2.222, 0.033, 12945., 0.059, 0.146, 6.8, "tests performed", "", 
  "", "", "", "", "", "", "", "", 82.41, 2.20892331*^8, 255.573, 23.5, 4.495, 
  2.78, 5034.708, 4., 423.031, 8.35, 2.8, 36.7, 59.607, 0.6, 67.27, 0.557}, 
 {"PAK", "Asia", "Pakistan", "2020-05-27", 61227., 2076., 1876.571, 1260., 
  35., 34.714, 277.18, 9.398, 8.495, 5.704, 0.158, 0.157, 1.27, "", "", "", 
  "", "", "", "", "", 8491., 499399., 2.261, 0.038, 12164., 0.055, 0.154, 
  6.5, "tests performed", "", "", "", "", "", "", "", "", "", 82.41, 
  2.20892331*^8, 255.573, 23.5, 4.495, 2.78, 5034.708, 4., 423.031, 8.35, 
  2.8, 36.7, 59.607, 0.6, 67.27, 0.557}, {"PAK", "Asia", "Pakistan", 
  "2020-05-28", 64028., 2801., 1904.857, 1317., 57., 35.714, 289.861, 12.68, 
  8.623, 5.962, 0.258, 0.162, 1.3, "", "", "", "", "", "", "", "", 8687., 
  508086., 2.3, 0.039, 11212., 0.051, 0.17, 5.9, "tests performed", "", "", 
  "", "", "", "", "", "", "", 82.41, 2.20892331*^8, 255.573, 23.5, 4.495, 
  2.78, 5034.708, 4., 423.031, 8.35, 2.8, 36.7, 59.607, 0.6, 67.27, 0.557}, 
 {"PAK", "Asia", "Pakistan", "2020-05-29", 66457., 2429., 2002.857, 1395., 
  78., 42., 300.857, 10.996, 9.067, 6.315, 0.353, 0.19, 1.33, "", "", "", "", 
  "", "", "", "", 11931., 520017., 2.354, 0.054, 10576., 0.048, 0.189, 5.3, 
  "tests performed", "", "", "", "", "", "", "", "", "", 82.41, 
  2.20892331*^8, 255.573, 23.5, 4.495, 2.78, 5034.708, 4., 423.031, 8.35, 
  2.8, 36.7, 59.607, 0.6, 67.27, 0.557}, {"PAK", "Asia", "Pakistan", 
  "2020-05-30", 69496., 3039., 2127.857, 1483., 88., 50., 314.615, 13.758, 
  9.633, 6.714, 0.398, 0.226, 1.35, "", "", "", "", "", "", "", "", 12020., 
  532037., 2.409, 0.054, 10192., 0.046, 0.209, 4.8, "tests performed", "", 
  "", "", "", "", "", "", "", "", 82.41, 2.20892331*^8, 255.573, 23.5, 4.495, 
  2.78, 5034.708, 4., 423.031, 8.35, 2.8, 36.7, 59.607, 0.6, 67.27, 0.557}, 
 {"PAK", "Asia", "Pakistan", "2020-05-31", 72460., 2964., 2301.571, 1543., 
  60., 53.714, 328.033, 13.418, 10.419, 6.985, 0.272, 0.243, 1.37, "", "", 
  "", "", "", "", "", "", 14993., 547030., 2.476, 0.068, 10489., 0.047, 
  0.219, 4.6, "tests performed", "", "", "", "", "", "", "", "", "", 82.41, 
  2.20892331*^8, 255.573, 23.5, 4.495, 2.78, 5034.708, 4., 423.031, 8.35, 
  2.8, 36.7, 59.607, 0.6, 67.27, 0.557}, {"PAK", "Asia", "Pakistan", 
  "2020-06-01", 76398., 3938., 2670.429, 1621., 78., 60.571, 345.861, 17.828, 
  12.089, 7.338, 0.353, 0.274, 1.39, "", "", "", "", "", "", "", "", 14106., 
  561136., 2.54, 0.064, 11069., 0.05, 0.241, 4.1, "tests performed", "", "", 
  "", "", "", "", "", "", "", 82.41, 2.20892331*^8, 255.573, 23.5, 4.495, 
  2.78, 5034.708, 4., 423.031, 8.35, 2.8, 36.7, 59.607, 0.6, 67.27, 0.557}, 
 {"PAK", "Asia", "Pakistan", "2020-06-02", 80463., 4065., 3044.571, 1688., 
  67., 66.143, 364.263, 18.403, 13.783, 7.642, 0.303, 0.299, 1.39, "", "", 
  "", "", "", "", "", "", 16838., 577974., 2.617, 0.076, 12438., 0.056, 
  0.245, 4.1, "tests performed", "", "", "", "", "", "", "", "", "", 82.41, 
  2.20892331*^8, 255.573, 23.5, 4.495, 2.78, 5034.708, 4., 423.031, 8.35, 
  2.8, 36.7, 59.607, 0.6, 67.27, 0.557}, {"PAK", "Asia", "Pakistan", 
  "2020-06-03", 85264., 4801., 3433.857, 1770., 82., 72.857, 385.998, 21.735, 
  15.545, 8.013, 0.371, 0.33, 1.39, "", "", "", "", "", "", "", "", 17370., 
  595344., 2.695, 0.079, 13706., 0.062, 0.251, 4., "tests performed", "", "", 
  "", "", "", "", "", "", "", 82.41, 2.20892331*^8, 255.573, 23.5, 4.495, 
  2.78, 5034.708, 4., 423.031, 8.35, 2.8, 36.7, 59.607, 0.6, 67.27, 0.557}, 
 {"PAK", "Asia", "Pakistan", "2020-06-04", 89249., 3985., 3603., 1838., 68., 
  74.429, 404.038, 18.04, 16.311, 8.321, 0.308, 0.337, 1.38, "", "", "", "", 
  "", "", "", "", 20167., 615511., 2.786, 0.091, 15346., 0.069, 0.235, 4.3, 
  "tests performed", "", "", "", "", "", "", "", "", "", 69.44, 
  2.20892331*^8, 255.573, 23.5, 4.495, 2.78, 5034.708, 4., 423.031, 8.35, 
  2.8, 36.7, 59.607, 0.6, 67.27, 0.557}, {"PAK", "Asia", "Pakistan", 
  "2020-06-05", 93983., 4734., 3932.286, 1935., 97., 77.143, 425.47, 21.431, 
  17.802, 8.76, 0.439, 0.349, 1.37, "", "", "", "", "", "", "", "", 22812., 
  638323., 2.89, 0.103, 16901., 0.077, 0.233, 4.3, "tests performed", "", "", 
  "", "", "", "", "", "", "", 69.44, 2.20892331*^8, 255.573, 23.5, 4.495, 
  2.78, 5034.708, 4., 423.031, 8.35, 2.8, 36.7, 59.607, 0.6, 67.27, 0.557}, 
 {"PAK", "Asia", "Pakistan", "2020-06-06", 98943., 4960., 4206.714, 2002., 
  67., 74.143, 447.924, 22.454, 19.044, 9.063, 0.303, 0.336, 1.35, "", "", 
  "", "", "", "", "", "", 22185., 660508., 2.99, 0.1, 18353., 0.083, 0.229, 
  4.4, "tests performed", "", "", "", "", "", "", "", "", "", 69.44, 
  2.20892331*^8, 255.573, 23.5, 4.495, 2.78, 5034.708, 4., 423.031, 8.35, 
  2.8, 36.7, 59.607, 0.6, 67.27, 0.557}, {"PAK", "Asia", "Pakistan", 
  "2020-06-07", 103671., 4728., 4458.714, 2067., 65., 74.857, 469.328, 
  21.404, 20.185, 9.358, 0.294, 0.339, 1.33, "", "", "", "", "", "", "", "", 
  23100., 683608., 3.095, 0.105, 19511., 0.088, 0.229, 4.4, 
  "tests performed", "", "", "", "", "", "", "", "", "", 61.11, 
  2.20892331*^8, 255.573, 23.5, 4.495, 2.78, 5034.708, 4., 423.031, 8.35, 
  2.8, 36.7, 59.607, 0.6, 67.27, 0.557}, {"PAK", "Asia", "Pakistan", 
  "2020-06-08", 108317., 4646., 4559.857, 2172., 105., 78.714, 490.361, 
  21.033, 20.643, 9.833, 0.475, 0.356, 1.31, "", "", "", "", "", "", "", "", 
  22225., 705833., 3.195, 0.101, 20671., 0.094, 0.221, 4.5, 
  "tests performed", "", "", "", "", "", "", "", "", "", 61.11, 
  2.20892331*^8, 255.573, 23.5, 4.495, 2.78, 5034.708, 4., 423.031, 8.35, 
  2.8, 36.7, 59.607, 0.6, 67.27, 0.557}, {"PAK", "Asia", "Pakistan", 
  "2020-06-09", 113702., 5385., 4748.429, 2255., 83., 81., 514.739, 24.378, 
  21.497, 10.209, 0.376, 0.367, 1.3, "", "", "", "", "", "", "", "", 24620., 
  730453., 3.307, 0.111, 21783., 0.099, 0.218, 4.6, "tests performed", "", 
  "", "", "", "", "", "", "", "", 61.11, 2.20892331*^8, 255.573, 23.5, 4.495, 
  2.78, 5034.708, 4., 423.031, 8.35, 2.8, 36.7, 59.607, 0.6, 67.27, 0.557}, 
 {"PAK", "Asia", "Pakistan", "2020-06-10", 119536., 5834., 4896., 2356., 
  101., 83.714, 541.151, 26.411, 22.165, 10.666, 0.457, 0.379, 1.28, "", "", 
  "", "", "", "", "", "", 23799., 754252., 3.415, 0.108, 22701., 0.103, 
  0.216, 4.6, "tests performed", "", "", "", "", "", "", "", "", "", 61.11, 
  2.20892331*^8, 255.573, 23.5, 4.495, 2.78, 5034.708, 4., 423.031, 8.35, 
  2.8, 36.7, 59.607, 0.6, 67.27, 0.557}, {"PAK", "Asia", "Pakistan", 
  "2020-06-11", 125933., 6397., 5240.571, 2463., 107., 89.286, 570.11, 28.96, 
  23.725, 11.15, 0.484, 0.404, 1.26, "", "", "", "", "", "", "", "", 26573., 
  780825., 3.535, 0.12, 23616., 0.107, 0.222, 4.5, "tests performed", "", "", 
  "", "", "", "", "", "", "", 61.11, 2.20892331*^8, 255.573, 23.5, 4.495, 
  2.78, 5034.708, 4., 423.031, 8.35, 2.8, 36.7, 59.607, 0.6, 67.27, 0.557}, 
 {"PAK", "Asia", "Pakistan", "2020-06-12", 125933., 0., 4564.286, 2463., 0., 
  75.429, 570.11, 0., 20.663, 11.15, 0., 0.341, 1.23, "", "", "", "", "", "", 
  "", "", 28344., 809169., 3.663, 0.128, 24407., 0.11, 0.187, 5.3, 
  "tests performed", "", "", "", "", "", "", "", "", "", 61.11, 
  2.20892331*^8, 255.573, 23.5, 4.495, 2.78, 5034.708, 4., 423.031, 8.35, 
  2.8, 36.7, 59.607, 0.6, 67.27, 0.557}, {"PAK", "Asia", "Pakistan", 
  "2020-06-13", 132405., 6472., 4780.286, 2551., 88., 78.429, 599.41, 29.299, 
  21.641, 11.549, 0.398, 0.355, 1.24, "", "", "", "", "", "", "", "", 29850., 
  839019., 3.798, 0.135, 25502., 0.115, 0.187, 5.3, "tests performed", "", 
  "", "", "", "", "", "", "", "", 61.11, 2.20892331*^8, 255.573, 23.5, 4.495, 
  2.78, 5034.708, 4., 423.031, 8.35, 2.8, 36.7, 59.607, 0.6, 67.27, 0.557}, 
 {"PAK", "Asia", "Pakistan", "2020-06-14", 144478., 12073., 5829.571, 2729., 
  178., 94.571, 654.065, 54.656, 26.391, 12.354, 0.806, 0.428, 1.23, "", "", 
  "", "", "", "", "", "", 29546., 868565., 3.932, 0.134, 26422., 0.12, 0.221, 
  4.5, "tests performed", "", "", "", "", "", "", "", "", "", 61.11, 
  2.20892331*^8, 255.573, 23.5, 4.495, 2.78, 5034.708, 4., 423.031, 8.35, 
  2.8, 36.7, 59.607, 0.6, 67.27, 0.557}, {"PAK", "Asia", "Pakistan", 
  "2020-06-15", 148921., 4443., 5800.571, 2839., 110., 95.286, 674.179, 
  20.114, 26.26, 12.852, 0.498, 0.431, 1.19, "", "", "", "", "", "", "", "", 
  29085., 897650., 4.064, 0.132, 27402., 0.124, 0.212, 4.7, 
  "tests performed", "", "", "", "", "", "", "", "", "", 61.11, 
  2.20892331*^8, 255.573, 23.5, 4.495, 2.78, 5034.708, 4., 423.031, 8.35, 
  2.8, 36.7, 59.607, 0.6, 67.27, 0.557}, {"PAK", "Asia", "Pakistan", 
  "2020-06-16", 154760., 5839., 5865.429, 2975., 136., 102.857, 700.613, 
  26.434, 26.553, 13.468, 0.616, 0.466, 1.14, "", "", "", "", "", "", "", "", 
  25015., 922665., 4.177, 0.113, 27459., 0.124, 0.214, 4.7, 
  "tests performed", "", "", "", "", "", "", "", "", "", 61.11, 
  2.20892331*^8, 255.573, 23.5, 4.495, 2.78, 5034.708, 4., 423.031, 8.35, 
  2.8, 36.7, 59.607, 0.6, 67.27, 0.557}, {"PAK", "Asia", "Pakistan", 
  "2020-06-17", 160118., 5358., 5797.429, 3093., 118., 105.286, 724.869, 
  24.256, 26.245, 14.002, 0.534, 0.477, 1.1, "", "", "", "", "", "", "", "", 
  28117., 950782., 4.304, 0.127, 28076., 0.127, 0.206, 4.8, 
  "tests performed", "", "", "", "", "", "", "", "", "", 61.11, 
  2.20892331*^8, 255.573, 23.5, 4.495, 2.78, 5034.708, 4., 423.031, 8.35, 
  2.8, 36.7, 59.607, 0.6, 67.27, 0.557}, {"PAK", "Asia", "Pakistan", 
  "2020-06-18", 165062., 4944., 5589.857, 3229., 136., 109.429, 747.251, 
  22.382, 25.306, 14.618, 0.616, 0.495, 1.07, "", "", "", "", "", "", "", "", 
  31230., 982012., 4.446, 0.141, 28741., 0.13, 0.194, 5.1, "tests performed", 
  "", "", "", "", "", "", "", "", "", 61.11, 2.20892331*^8, 255.573, 23.5, 
  4.495, 2.78, 5034.708, 4., 423.031, 8.35, 2.8, 36.7, 59.607, 0.6, 67.27, 
  0.557}, {"PAK", "Asia", "Pakistan", "2020-06-19", 171666., 6604., 6533.286, 
  3382., 153., 131.286, 777.148, 29.897, 29.577, 15.311, 0.693, 0.594, 1.04, 
  "", "", "", "", "", "", "", "", 29094., 1.011106*^6, 4.577, 0.132, 28848., 
  0.131, 0.226, 4.4, "tests performed", "", "", "", "", "", "", "", "", "", 
  61.11, 2.20892331*^8, 255.573, 23.5, 4.495, 2.78, 5034.708, 4., 423.031, 
  8.35, 2.8, 36.7, 59.607, 0.6, 67.27, 0.557}, 
 {"PAK", "Asia", "Pakistan", "2020-06-20", 176617., 4951., 6316., 3501., 
  119., 135.714, 799.561, 22.414, 28.593, 15.849, 0.539, 0.614, 1., "", "", 
  "", "", "", "", "", "", 31681., 1.042787*^6, 4.721, 0.143, 29110., 0.132, 
  0.217, 4.6, "tests performed", "", "", "", "", "", "", "", "", "", 58.33, 
  2.20892331*^8, 255.573, 23.5, 4.495, 2.78, 5034.708, 4., 423.031, 8.35, 
  2.8, 36.7, 59.607, 0.6, 67.27, 0.557}, {"PAK", "Asia", "Pakistan", 
  "2020-06-21", 181088., 4471., 5230., 3590., 89., 123., 819.802, 20.241, 
  23.677, 16.252, 0.403, 0.557, 0.96, "", "", "", "", "", "", "", "", 28855., 
  1.071642*^6, 4.851, 0.131, 29011., 0.131, 0.18, 5.5, "tests performed", "", 
  "", "", "", "", "", "", "", "", 58.33, 2.20892331*^8, 255.573, 23.5, 4.495, 
  2.78, 5034.708, 4., 423.031, 8.35, 2.8, 36.7, 59.607, 0.6, 67.27, 0.557}, 
 {"PAK", "Asia", "Pakistan", "2020-06-22", 185034., 3946., 5159., 3695., 
  105., 122.286, 837.666, 17.864, 23.355, 16.728, 0.475, 0.554, 0.94, "", "", 
  "", "", "", "", "", "", 30520., 1.102162*^6, 4.99, 0.138, 29216., 0.132, 
  0.177, 5.7, "tests performed", "", "", "", "", "", "", "", "", "", 60.19, 
  2.20892331*^8, 255.573, 23.5, 4.495, 2.78, 5034.708, 4., 423.031, 8.35, 
  2.8, 36.7, 59.607, 0.6, 67.27, 0.557}, {"PAK", "Asia", "Pakistan", 
  "2020-06-23", 188926., 3892., 4880.857, 3755., 60., 111.429, 855.285, 
  17.619, 22.096, 16.999, 0.272, 0.504, 0.92, "", "", "", "", "", "", "", "", 
  24599., 1.126761*^6, 5.101, 0.111, 29157., 0.132, 0.167, 6., 
  "tests performed", "", "", "", "", "", "", "", "", "", 60.19, 
  2.20892331*^8, 255.573, 23.5, 4.495, 2.78, 5034.708, 4., 423.031, 8.35, 
  2.8, 36.7, 59.607, 0.6, 67.27, 0.557}, {"PAK", "Asia", "Pakistan", 
  "2020-06-24", 192970., 4044., 4693.143, 3903., 148., 115.714, 873.593, 
  18.308, 21.246, 17.669, 0.67, 0.524, 0.9, "", "", "", "", "", "", "", "", 
  23380., 1.150141*^6, 5.207, 0.106, 28480., 0.129, 0.165, 6.1, 
  "tests performed", "", "", "", "", "", "", "", "", "", 60.19, 
  2.20892331*^8, 255.573, 23.5, 4.495, 2.78, 5034.708, 4., 423.031, 8.35, 
  2.8, 36.7, 59.607, 0.6, 67.27, 0.557}, {"PAK", "Asia", "Pakistan", 
  "2020-06-25", 195745., 2775., 4383.286, 3962., 59., 104.714, 886.156, 
  12.563, 19.844, 17.936, 0.267, 0.474, 0.88, "", "", "", "", "", "", "", "", 
  21835., 1.171976*^6, 5.306, 0.099, 27138., 0.123, 0.162, 6.2, 
  "tests performed", "", "", "", "", "", "", "", "", "", 60.19, 
  2.20892331*^8, 255.573, 23.5, 4.495, 2.78, 5034.708, 4., 423.031, 8.35, 
  2.8, 36.7, 59.607, 0.6, 67.27, 0.557}, {"PAK", "Asia", "Pakistan", 
  "2020-06-26", 198883., 3138., 3888.143, 4035., 73., 93.286, 900.362, 
  14.206, 17.602, 18.267, 0.33, 0.422, 0.88, "", "", "", "", "", "", "", "", 
  21041., 1.193017*^6, 5.401, 0.095, 25987., 0.118, 0.15, 6.7, 
  "tests performed", "", "", "", "", "", "", "", "", "", 60.19, 
  2.20892331*^8, 255.573, 23.5, 4.495, 2.78, 5034.708, 4., 423.031, 8.35, 
  2.8, 36.7, 59.607, 0.6, 67.27, 0.557}, {"PAK", "Asia", "Pakistan", 
  "2020-06-27", 202955., 4072., 3762.571, 4118., 83., 88.143, 918.796, 
  18.434, 17.034, 18.643, 0.376, 0.399, 0.87, "", "", "", "", "", "", "", "", 
  21123., 1.21414*^6, 5.497, 0.096, 24479., 0.111, 0.154, 6.5, 
  "tests performed", "", "", "", "", "", "", "", "", "", 60.19, 
  2.20892331*^8, 255.573, 23.5, 4.495, 2.78, 5034.708, 4., 423.031, 8.35, 
  2.8, 36.7, 59.607, 0.6, 67.27, 0.557}, {"PAK", "Asia", "Pakistan", 
  "2020-06-28", 206512., 3557., 3632., 4167., 49., 82.429, 934.899, 16.103, 
  16.442, 18.864, 0.222, 0.373, 0.87, "", "", "", "", "", "", "", "", 25013., 
  1.239153*^6, 5.61, 0.113, 23930., 0.108, 0.152, 6.6, "tests performed", "", 
  "", "", "", "", "", "", "", "", 60.19, 2.20892331*^8, 255.573, 23.5, 4.495, 
  2.78, 5034.708, 4., 423.031, 8.35, 2.8, 36.7, 59.607, 0.6, 67.27, 0.557}, 
 {"PAK", "Asia", "Pakistan", "2020-06-29", 209337., 2825., 3471.857, 4304., 
  137., 87., 947.688, 12.789, 15.717, 19.485, 0.62, 0.394, 0.87, "", "", "", 
  "", "", "", "", "", 23009., 1.262162*^6, 5.714, 0.104, 22857., 0.103, 
  0.152, 6.6, "tests performed", "", "", "", "", "", "", "", "", "", 60.19, 
  2.20892331*^8, 255.573, 23.5, 4.495, 2.78, 5034.708, 4., 423.031, 8.35, 
  2.8, 36.7, 59.607, 0.6, 67.27, 0.557}, {"PAK", "Asia", "Pakistan", 
  "2020-06-30", 213470., 4133., 3506.286, 4395., 91., 91.429, 966.398, 18.71, 
  15.873, 19.897, 0.412, 0.414, 0.88, "", "", "", "", "", "", "", "", 20930., 
  1.283092*^6, 5.809, 0.095, 22333., 0.101, 0.157, 6.4, "tests performed", 
  "", "", "", "", "", "", "", "", "", 60.19, 2.20892331*^8, 255.573, 23.5, 
  4.495, 2.78, 5034.708, 4., 423.031, 8.35, 2.8, 36.7, 59.607, 0.6, 67.27, 
  0.557}, {"PAK", "Asia", "Pakistan", "2020-07-01", 217809., 4339., 3548.429, 
  4473., 78., 81.429, 986.041, 19.643, 16.064, 20.25, 0.353, 0.369, 0.87, "", 
  "", "", "", "", "", "", "", 22418., 1.30551*^6, 5.91, 0.101, 22196., 0.1, 
  0.16, 6.3, "tests performed", "", "", "", "", "", "", "", "", "", 60.19, 
  2.20892331*^8, 255.573, 23.5, 4.495, 2.78, 5034.708, 4., 423.031, 8.35, 
  2.8, 36.7, 59.607, 0.6, 67.27, 0.557}, {"PAK", "Asia", "Pakistan", 
  "2020-07-02", 221896., 4087., 3735.857, 4551., 78., 84.143, 1004.544, 
  18.502, 16.913, 20.603, 0.353, 0.381, 0.87, "", "", "", "", "", "", "", "", 
  22128., 1.327638*^6, 6.01, 0.1, 22237., 0.101, 0.168, 6., 
  "tests performed", "", "", "", "", "", "", "", "", "", 66.67, 
  2.20892331*^8, 255.573, 23.5, 4.495, 2.78, 5034.708, 4., 423.031, 8.35, 
  2.8, 36.7, 59.607, 0.6, 67.27, 0.557}, {"PAK", "Asia", "Pakistan", 
  "2020-07-03", 221896., 0., 3287.571, 4551., 0., 73.714, 1004.544, 0., 
  14.883, 20.603, 0., 0.334, 0.86, "", "", "", "", "", "", "", "", 23135., 
  1.350773*^6, 6.115, 0.105, 22537., 0.102, 0.146, 6.9, "tests performed", 
  "", "", "", "", "", "", "", "", "", 66.67, 2.20892331*^8, 255.573, 23.5, 
  4.495, 2.78, 5034.708, 4., 423.031, 8.35, 2.8, 36.7, 59.607, 0.6, 67.27, 
  0.557}, {"PAK", "Asia", "Pakistan", "2020-07-04", 225283., 3387., 3189.714, 
  4619., 68., 71.571, 1019.877, 15.333, 14.44, 20.911, 0.308, 0.324, 0.87, 
  "", "", "", "", "", "", "", "", 22052., 1.372825*^6, 6.215, 0.1, 22669., 
  0.103, 0.141, 7.1, "tests performed", "", "", "", "", "", "", "", "", "", 
  66.67, 2.20892331*^8, 255.573, 23.5, 4.495, 2.78, 5034.708, 4., 423.031, 
  8.35, 2.8, 36.7, 59.607, 0.6, 67.27, 0.557}, 
 {"PAK", "Asia", "Pakistan", "2020-07-05", 231818., 6535., 3615.143, 4762., 
  143., 85., 1049.462, 29.585, 16.366, 21.558, 0.647, 0.385, 0.88, "", "", 
  "", "", "", "", "", "", 25527., 1.398352*^6, 6.33, 0.116, 22743., 0.103, 
  0.159, 6.3, "tests performed", "", "", "", "", "", "", "", "", "", 66.67, 
  2.20892331*^8, 255.573, 23.5, 4.495, 2.78, 5034.708, 4., 423.031, 8.35, 
  2.8, 36.7, 59.607, 0.6, 67.27, 0.557}, {"PAK", "Asia", "Pakistan", 
  "2020-07-06", 234509., 2691., 3596., 4839., 77., 76.429, 1061.644, 12.182, 
  16.279, 21.907, 0.349, 0.346, 0.87, "", "", "", "", "", "", "", "", 22271., 
  1.420623*^6, 6.431, 0.101, 22637., 0.102, 0.159, 6.3, "tests performed", 
  "", "", "", "", "", "", "", "", "", 66.67, 2.20892331*^8, 255.573, 23.5, 
  4.495, 2.78, 5034.708, 4., 423.031, 8.35, 2.8, 36.7, 59.607, 0.6, 67.27, 
  0.557}, {"PAK", "Asia", "Pakistan", "2020-07-07", 237489., 2980., 3431.286, 
  4922., 83., 75.286, 1075.135, 13.491, 15.534, 22.282, 0.376, 0.341, 0.85, 
  "", "", "", "", "", "", "", "", 24530., 1.445153*^6, 6.542, 0.111, 23152., 
  0.105, 0.148, 6.7, "tests performed", "", "", "", "", "", "", "", "", "", 
  66.67, 2.20892331*^8, 255.573, 23.5, 4.495, 2.78, 5034.708, 4., 423.031, 
  8.35, 2.8, 36.7, 59.607, 0.6, 67.27, 0.557}, 
 {"PAK", "Asia", "Pakistan", "2020-07-08", 240848., 3359., 3291.286, 4983., 
  61., 72.857, 1090.341, 15.207, 14.9, 22.559, 0.276, 0.33, 0.83, "", "", "", 
  "", "", "", "", "", 21951., 1.467104*^6, 6.642, 0.099, 23085., 0.105, 
  0.143, 7., "tests performed", "", "", "", "", "", "", "", "", "", 66.67, 
  2.20892331*^8, 255.573, 23.5, 4.495, 2.78, 5034.708, 4., 423.031, 8.35, 
  2.8, 36.7, 59.607, 0.6, 67.27, 0.557}, {"PAK", "Asia", "Pakistan", 
  "2020-07-09", 243599., 2751., 3100.429, 5058., 75., 72.429, 1102.795, 
  12.454, 14.036, 22.898, 0.34, 0.328, 0.82, "", "", "", "", "", "", "", "", 
  24333., 1.491437*^6, 6.752, 0.11, 23400., 0.106, 0.132, 7.5, 
  "tests performed", "", "", "", "", "", "", "", "", "", 66.67, 
  2.20892331*^8, 255.573, 23.5, 4.495, 2.78, 5034.708, 4., 423.031, 8.35, 
  2.8, 36.7, 59.607, 0.6, 67.27, 0.557}, {"PAK", "Asia", "Pakistan", 
  "2020-07-10", 246351., 2752., 3493.571, 5123., 65., 81.714, 1115.254, 
  12.459, 15.816, 23.192, 0.294, 0.37, 0.8, "", "", "", "", "", "", "", "", 
  23421., 1.514858*^6, 6.858, 0.106, 23441., 0.106, 0.149, 6.7, 
  "tests performed", "", "", "", "", "", "", "", "", "", 66.67, 
  2.20892331*^8, 255.573, 23.5, 4.495, 2.78, 5034.708, 4., 423.031, 8.35, 
  2.8, 36.7, 59.607, 0.6, 67.27, 0.557}, {"PAK", "Asia", "Pakistan", 
  "2020-07-11", 248872., 2521., 3369.857, 5197., 74., 82.571, 1126.667, 
  11.413, 15.256, 23.527, 0.335, 0.374, 0.79, "", "", "", "", "", "", "", "", 
  23569., 1.538427*^6, 6.965, 0.107, 23657., 0.107, 0.142, 7., 
  "tests performed", "", "", "", "", "", "", "", "", "", 66.67, 
  2.20892331*^8, 255.573, 23.5, 4.495, 2.78, 5034.708, 4., 423.031, 8.35, 
  2.8, 36.7, 59.607, 0.6, 67.27, 0.557}, {"PAK", "Asia", "Pakistan", 
  "2020-07-12", 251625., 2753., 2829.571, 5266., 69., 72., 1139.13, 12.463, 
  12.81, 23.84, 0.312, 0.326, 0.77, "", "", "", "", "", "", "", "", 24211., 
  1.562638*^6, 7.074, 0.11, 23469., 0.106, 0.121, 8.3, "tests performed", "", 
  "", "", "", "", "", "", "", "", 66.67, 2.20892331*^8, 255.573, 23.5, 4.495, 
  2.78, 5034.708, 4., 423.031, 8.35, 2.8, 36.7, 59.607, 0.6, 67.27, 0.557}, 
 {"PAK", "Asia", "Pakistan", "2020-07-13", 253604., 1979., 2727.857, 5320., 
  54., 68.714, 1148.089, 8.959, 12.349, 24.084, 0.244, 0.311, 0.76, "", "", 
  "", "", "", "", "", "", 22532., 1.58517*^6, 7.176, 0.102, 23507., 0.106, 
  0.116, 8.6, "tests performed", "", "", "", "", "", "", "", "", "", 66.67, 
  2.20892331*^8, 255.573, 23.5, 4.495, 2.78, 5034.708, 4., 423.031, 8.35, 
  2.8, 36.7, 59.607, 0.6, 67.27, 0.557}, {"PAK", "Asia", "Pakistan", 
  "2020-07-14", 255769., 2165., 2611.429, 5386., 66., 66.286, 1157.89, 9.801, 
  11.822, 24.383, 0.299, 0.3, 0.75, "", "", "", "", "", "", "", "", 21020., 
  1.60619*^6, 7.271, 0.095, 23005., 0.104, 0.114, 8.8, "tests performed", "", 
  "", "", "", "", "", "", "", "", 66.67, 2.20892331*^8, 255.573, 23.5, 4.495, 
  2.78, 5034.708, 4., 423.031, 8.35, 2.8, 36.7, 59.607, 0.6, 67.27, 0.557}, 
 {"PAK", "Asia", "Pakistan", "2020-07-15", 257914., 2145., 2438., 5426., 40., 
  63.286, 1167.601, 9.711, 11.037, 24.564, 0.181, 0.287, 0.74, "", "", "", 
  "", "", "", "", "", 21749., 1.627939*^6, 7.37, 0.098, 22976., 0.104, 0.106, 
  9.4, "tests performed", "", "", "", "", "", "", "", "", "", 66.67, 
  2.20892331*^8, 255.573, 23.5, 4.495, 2.78, 5034.708, 4., 423.031, 8.35, 
  2.8, 36.7, 59.607, 0.6, 67.27, 0.557}, {"PAK", "Asia", "Pakistan", 
  "2020-07-16", 257914., 0., 2045., 5426., 0., 52.571, 1167.601, 0., 9.258, 
  24.564, 0., 0.238, 0.73, "", "", "", "", "", "", "", "", 24244., 
  1.652183*^6, 7.48, 0.11, 22964., 0.104, 0.089, 11.2, "tests performed", "", 
  "", "", "", "", "", "", "", "", 66.67, 2.20892331*^8, 255.573, 23.5, 4.495, 
  2.78, 5034.708, 4., 423.031, 8.35, 2.8, 36.7, 59.607, 0.6, 67.27, 0.557}, 
 {"PAK", "Asia", "Pakistan", "2020-07-17", 261917., 4003., 2223.714, 5522., 
  96., 57., 1185.722, 18.122, 10.067, 24.999, 0.435, 0.258, 0.74, "", "", "", 
  "", "", "", "", "", 23907., 1.67609*^6, 7.588, 0.108, 23033., 0.104, 0.097, 
  10.4, "tests performed", "", "", "", "", "", "", "", "", "", 66.67, 
  2.20892331*^8, 255.573, 23.5, 4.495, 2.78, 5034.708, 4., 423.031, 8.35, 
  2.8, 36.7, 59.607, 0.6, 67.27, 0.557}, {"PAK", "Asia", "Pakistan", 
  "2020-07-18", 263496., 1579., 2089.143, 5568., 46., 53., 1192.871, 7.148, 
  9.458, 25.207, 0.208, 0.24, 0.72, "", "", "", "", "", "", "", "", 23011., 
  1.699101*^6, 7.692, 0.104, 22953., 0.104, 0.091, 11., "tests performed", 
  "", "", "", "", "", "", "", "", "", 66.67, 2.20892331*^8, 255.573, 23.5, 
  4.495, 2.78, 5034.708, 4., 423.031, 8.35, 2.8, 36.7, 59.607, 0.6, 67.27, 
  0.557}, {"PAK", "Asia", "Pakistan", "2020-07-19", 265083., 1587., 1922.571, 
  5599., 31., 47.571, 1200.055, 7.184, 8.704, 25.347, 0.14, 0.215, 0.71, "", 
  "", "", "", "", "", "", "", 22559., 1.72166*^6, 7.794, 0.102, 22717., 
  0.103, 0.085, 11.8, "tests performed", "", "", "", "", "", "", "", "", "", 
  66.67, 2.20892331*^8, 255.573, 23.5, 4.495, 2.78, 5034.708, 4., 423.031, 
  8.35, 2.8, 36.7, 59.607, 0.6, 67.27, 0.557}, 
 {"PAK", "Asia", "Pakistan", "2020-07-20", 266096., 1013., 1784.571, 5639., 
  40., 45.571, 1204.641, 4.586, 8.079, 25.528, 0.181, 0.206, 0.7, "", "", "", 
  "", "", "", "", "", 19108., 1.740768*^6, 7.881, 0.087, 22228., 0.101, 0.08, 
  12.5, "tests performed", "", "", "", "", "", "", "", "", "", 66.67, 
  2.20892331*^8, 255.573, 23.5, 4.495, 2.78, 5034.708, 4., 423.031, 8.35, 
  2.8, 36.7, 59.607, 0.6, 67.27, 0.557}, {"PAK", "Asia", "Pakistan", 
  "2020-07-21", 267428., 1332., 1665.571, 5677., 38., 41.571, 1210.671, 6.03, 
  7.54, 25.7, 0.172, 0.188, 0.69, "", "", "", "", "", "", "", "", 17783., 
  1.758551*^6, 7.961, 0.081, 21766., 0.099, 0.077, 13.1, "tests performed", 
  "", "", "", "", "", "", "", "", "", 66.67, 2.20892331*^8, 255.573, 23.5, 
  4.495, 2.78, 5034.708, 4., 423.031, 8.35, 2.8, 36.7, 59.607, 0.6, 67.27, 
  0.557}, {"PAK", "Asia", "Pakistan", "2020-07-22", 269191., 1763., 1611., 
  5709., 32., 40.429, 1218.653, 7.981, 7.293, 25.845, 0.145, 0.183, 0.69, "", 
  "", "", "", "", "", "", "", 18331., 1.776882*^6, 8.044, 0.083, 21278., 
  0.096, 0.076, 13.2, "tests performed", "", "", "", "", "", "", "", "", "", 
  66.67, 2.20892331*^8, 255.573, 23.5, 4.495, 2.78, 5034.708, 4., 423.031, 
  8.35, 2.8, 36.7, 59.607, 0.6, 67.27, 0.557}, 
 {"PAK", "Asia", "Pakistan", "2020-07-23", 270400., 1209., 1783.714, 5763., 
  54., 48.143, 1224.126, 5.473, 8.075, 26.09, 0.244, 0.218, 0.68, "", "", "", 
  "", "", "", "", "", 22408., 1.79929*^6, 8.146, 0.101, 21015., 0.095, 0.085, 
  11.8, "tests performed", "", "", "", "", "", "", "", "", "", 66.67, 
  2.20892331*^8, 255.573, 23.5, 4.495, 2.78, 5034.708, 4., 423.031, 8.35, 
  2.8, 36.7, 59.607, 0.6, 67.27, 0.557}, {"PAK", "Asia", "Pakistan", 
  "2020-07-24", 271887., 1487., 1424.286, 5787., 24., 37.857, 1230.858, 
  6.732, 6.448, 26.198, 0.109, 0.171, 0.67, "", "", "", "", "", "", "", "", 
  22006., 1.821296*^6, 8.245, 0.1, 20744., 0.094, 0.069, 14.6, 
  "tests performed", "", "", "", "", "", "", "", "", "", 66.67, 
  2.20892331*^8, 255.573, 23.5, 4.495, 2.78, 5034.708, 4., 423.031, 8.35, 
  2.8, 36.7, 59.607, 0.6, 67.27, 0.557}, {"PAK", "Asia", "Pakistan", 
  "2020-07-25", 273113., 1226., 1373.857, 5822., 35., 36.286, 1236.408, 5.55, 
  6.22, 26.357, 0.158, 0.164, 0.66, "", "", "", "", "", "", "", "", 23630., 
  1.844926*^6, 8.352, 0.107, 20832., 0.094, 0.066, 15.2, "tests performed", 
  "", "", "", "", "", "", "", "", "", 66.67, 2.20892331*^8, 255.573, 23.5, 
  4.495, 2.78, 5034.708, 4., 423.031, 8.35, 2.8, 36.7, 59.607, 0.6, 67.27, 
  0.557}, {"PAK", "Asia", "Pakistan", "2020-07-26", 273113., 0., 1147.143, 
  5822., 0., 31.857, 1236.408, 0., 5.193, 26.357, 0., 0.144, 0.65, "", "", 
  "", "", "", "", "", "", 23254., 1.86818*^6, 8.457, 0.105, 20931., 0.095, 
  0.055, 18.2, "tests performed", "", "", "", "", "", "", "", "", "", 66.67, 
  2.20892331*^8, 255.573, 23.5, 4.495, 2.78, 5034.708, 4., 423.031, 8.35, 
  2.8, 36.7, 59.607, 0.6, 67.27, 0.557}, {"PAK", "Asia", "Pakistan", 
  "2020-07-27", 274289., 1176., 1170.429, 5842., 20., 29., 1241.732, 5.324, 
  5.299, 26.447, 0.091, 0.131, 0.67, "", "", "", "", "", "", "", "", 41666., 
  1.909846*^6, 8.646, 0.189, 24154., 0.109, 0.048, 20.6, "tests performed", 
  "", "", "", "", "", "", "", "", "", 66.67, 2.20892331*^8, 255.573, 23.5, 
  4.495, 2.78, 5034.708, 4., 423.031, 8.35, 2.8, 36.7, 59.607, 0.6, 67.27, 
  0.557}, {"PAK", "Asia", "Pakistan", "2020-07-28", 275225., 936., 1113.857, 
  5865., 23., 26.857, 1245.969, 4.237, 5.043, 26.551, 0.104, 0.122, 0.67, "", 
  "", "", "", "", "", "", "", 21256., 1.931102*^6, 8.742, 0.096, 24650., 
  0.112, 0.045, 22.1, "tests performed", "", "", "", "", "", "", "", "", "", 
  66.67, 2.20892331*^8, 255.573, 23.5, 4.495, 2.78, 5034.708, 4., 423.031, 
  8.35, 2.8, 36.7, 59.607, 0.6, 67.27, 0.557}, 
 {"PAK", "Asia", "Pakistan", "2020-07-29", 276288., 1063., 1013.857, 5892., 
  27., 26.143, 1250.781, 4.812, 4.59, 26.674, 0.122, 0.118, 0.68, "", "", "", 
  "", "", "", "", "", 21628., 1.95273*^6, 8.84, 0.098, 25121., 0.114, 0.04, 
  24.8, "tests performed", "", "", "", "", "", "", "", "", "", 66.67, 
  2.20892331*^8, 255.573, 23.5, 4.495, 2.78, 5034.708, 4., 423.031, 8.35, 
  2.8, 36.7, 59.607, 0.6, 67.27, 0.557}, {"PAK", "Asia", "Pakistan", 
  "2020-07-30", 277402., 1114., 1000.286, 5924., 32., 23., 1255.824, 5.043, 
  4.528, 26.818, 0.145, 0.104, 0.68, "", "", "", "", "", "", "", "", 20507., 
  1.973237*^6, 8.933, 0.093, 24850., 0.112, 0.04, 24.8, "tests performed", 
  "", "", "", "", "", "", "", "", "", 66.67, 2.20892331*^8, 255.573, 23.5, 
  4.495, 2.78, 5034.708, 4., 423.031, 8.35, 2.8, 36.7, 59.607, 0.6, 67.27, 
  0.557}, {"PAK", "Asia", "Pakistan", "2020-07-31", 278305., 903., 916.857, 
  5951., 27., 23.429, 1259.912, 4.088, 4.151, 26.941, 0.122, 0.106, 0.68, "", 
  "", "", "", "", "", "", "", "", "", "", "", 24344., 0.11, 0.038, 26.6, 
  "tests performed", "", "", "", "", "", "", "", "", "", 66.67, 
  2.20892331*^8, 255.573, 23.5, 4.495, 2.78, 5034.708, 4., 423.031, 8.35, 
  2.8, 36.7, 59.607, 0.6, 67.27, 0.557}, {"PAK", "Asia", "Pakistan", 
  "2020-08-01", 278305., 0., 741.714, 5951., 0., 18.429, 1259.912, 0., 3.358, 
  26.941, 0., 0.083, 0.68, "", "", "", "", "", "", "", "", "", 2.01017*^6, 
  9.1, "", 23606., 0.107, 0.031, 31.8, "tests performed", "", "", "", "", "", 
  "", "", "", "", 66.67, 2.20892331*^8, 255.573, 23.5, 4.495, 2.78, 5034.708, 
  4., 423.031, 8.35, 2.8, 36.7, 59.607, 0.6, 67.27, 0.557}, 
 {"PAK", "Asia", "Pakistan", "2020-08-02", 279699., 1394., 940.857, 5976., 
  25., 22., 1266.223, 6.311, 4.259, 27.054, 0.113, 0.1, 0.7, "", "", "", "", 
  "", "", "", "", 11026., 2.021196*^6, 9.15, 0.05, 21859., 0.099, 0.043, 
  23.2, "tests performed", "", "", "", "", "", "", "", "", "", 66.67, 
  2.20892331*^8, 255.573, 23.5, 4.495, 2.78, 5034.708, 4., 423.031, 8.35, 
  2.8, 36.7, 59.607, 0.6, 67.27, 0.557}, {"PAK", "Asia", "Pakistan", 
  "2020-08-03", 280461., 762., 881.714, 5999., 23., 22.429, 1269.673, 3.45, 
  3.992, 27.158, 0.104, 0.102, 0.7, "", "", "", "", "", "", "", "", 10759., 
  2.031955*^6, 9.199, 0.049, 17444., 0.079, 0.051, 19.8, "tests performed", 
  "", "", "", "", "", "", "", "", "", 66.67, 2.20892331*^8, 255.573, 23.5, 
  4.495, 2.78, 5034.708, 4., 423.031, 8.35, 2.8, 36.7, 59.607, 0.6, 67.27, 
  0.557}, {"PAK", "Asia", "Pakistan", "2020-08-04", 280461., 0., 748., 5999., 
  0., 19.143, 1269.673, 0., 3.386, 27.158, 0., 0.087, 0.7, "", "", "", "", 
  "", "", "", "", 11915., 2.04387*^6, 9.253, 0.054, 16110., 0.073, 0.046, 
  21.5, "tests performed", "", "", "", "", "", "", "", "", "", 66.67, 
  2.20892331*^8, 255.573, 23.5, 4.495, 2.78, 5034.708, 4., 423.031, 8.35, 
  2.8, 36.7, 59.607, 0.6, 67.27, 0.557}, {"PAK", "Asia", "Pakistan", 
  "2020-08-05", 281136., 675., 692.571, 6014., 15., 17.429, 1272.729, 3.056, 
  3.135, 27.226, 0.068, 0.079, 0.72, "", "", "", "", "", "", "", "", "", "", 
  "", "", 14092., 0.064, 0.049, 20.3, "tests performed", "", "", "", "", "", 
  "", "", "", "", 66.67, 2.20892331*^8, 255.573, 23.5, 4.495, 2.78, 5034.708, 
  4., 423.031, 8.35, 2.8, 36.7, 59.607, 0.6, 67.27, 0.557}, 
 {"PAK", "Asia", "Pakistan", "2020-08-06", 281863., 727., 637.286, 6035., 
  21., 15.857, 1276.02, 3.291, 2.885, 27.321, 0.095, 0.072, 0.75, "", "", "", 
  "", "", "", "", "", "", 2.058872*^6, 9.321, "", 12234., 0.055, 0.052, 19.2, 
  "tests performed", "", "", "", "", "", "", "", "", "", 66.67, 
  2.20892331*^8, 255.573, 23.5, 4.495, 2.78, 5034.708, 4., 423.031, 8.35, 
  2.8, 36.7, 59.607, 0.6, 67.27, 0.557}, {"PAK", "Asia", "Pakistan", 
  "2020-08-07", 282645., 782., 620., 6052., 17., 14.429, 1279.56, 3.54, 
  2.807, 27.398, 0.077, 0.065, 0.77, "", "", "", "", "", "", "", "", 20461., 
  2.079333*^6, 9.413, 0.093, 12518., 0.057, 0.05, 20.2, "tests performed", 
  "", "", "", "", "", "", "", "", "", 66.67, 2.20892331*^8, 255.573, 23.5, 
  4.495, 2.78, 5034.708, 4., 423.031, 8.35, 2.8, 36.7, 59.607, 0.6, 67.27, 
  0.557}, {"PAK", "Asia", "Pakistan", "2020-08-08", 283487., 842., 740.286, 
  6068., 16., 16.714, 1283.372, 3.812, 3.351, 27.47, 0.072, 0.076, 0.78, "", 
  "", "", "", "", "", "", "", 24366., 2.103699*^6, 9.524, 0.11, 13361., 0.06, 
  0.055, 18., "tests performed", "", "", "", "", "", "", "", "", "", 66.67, 
  2.20892331*^8, 255.573, 23.5, 4.495, 2.78, 5034.708, 4., 423.031, 8.35, 
  2.8, 36.7, 59.607, 0.6, 67.27, 0.557}, {"PAK", "Asia", "Pakistan", 
  "2020-08-09", 284121., 634., 631.714, 6082., 14., 15.143, 1286.242, 2.87, 
  2.86, 27.534, 0.063, 0.069, 0.79, "", "", "", "", "", "", "", "", 23390., 
  2.127089*^6, 9.63, 0.106, 15128., 0.068, 0.042, 23.9, "tests performed", 
  "", "", "", "", "", "", "", "", "", 66.67, 2.20892331*^8, 255.573, 23.5, 
  4.495, 2.78, 5034.708, 4., 423.031, 8.35, 2.8, 36.7, 59.607, 0.6, 67.27, 
  0.557}, {"PAK", "Asia", "Pakistan", "2020-08-10", 284660., 539., 599.857, 
  6097., 15., 14., 1288.682, 2.44, 2.716, 27.602, 0.068, 0.063, 0.81, "", "", 
  "", "", "", "", "", "", 20495., 2.147584*^6, 9.722, 0.093, 16518., 0.075, 
  0.036, 27.5, "tests performed", "", "", "", "", "", "", "", "", "", 47.69, 
  2.20892331*^8, 255.573, 23.5, 4.495, 2.78, 5034.708, 4., 423.031, 8.35, 
  2.8, 36.7, 59.607, 0.6, 67.27, 0.557}, {"PAK", "Asia", "Pakistan", 
  "2020-08-11", 285191., 531., 675.714, 6112., 15., 16.143, 1291.086, 2.404, 
  3.059, 27.67, 0.068, 0.073, 0.82, "", "", "", "", "", "", "", "", 18227., 
  2.165811*^6, 9.805, 0.083, 17420., 0.079, 0.039, 25.8, "tests performed", 
  "", "", "", "", "", "", "", "", "", 47.69, 2.20892331*^8, 255.573, 23.5, 
  4.495, 2.78, 5034.708, 4., 423.031, 8.35, 2.8, 36.7, 59.607, 0.6, 67.27, 
  0.557}, {"PAK", "Asia", "Pakistan", "2020-08-12", 285921., 730., 683.571, 
  6129., 17., 16.429, 1294.391, 3.305, 3.095, 27.747, 0.077, 0.074, 0.83, "", 
  "", "", "", "", "", "", "", 20631., 2.186442*^6, 9.898, 0.093, 19296., 
  0.087, 0.035, 28.2, "tests performed", "", "", "", "", "", "", "", "", "", 
  47.69, 2.20892331*^8, 255.573, 23.5, 4.495, 2.78, 5034.708, 4., 423.031, 
  8.35, 2.8, 36.7, 59.607, 0.6, 67.27, 0.557}, 
 {"PAK", "Asia", "Pakistan", "2020-08-13", 286674., 753., 687.286, 6139., 
  10., 14.857, 1297.8, 3.409, 3.111, 27.792, 0.045, 0.067, 0.85, "", "", "", 
  "", "", "", "", "", 19222., 2.205664*^6, 9.985, 0.087, 20970., 0.095, 
  0.033, 30.5, "tests performed", "", "", "", "", "", "", "", "", "", 47.69, 
  2.20892331*^8, 255.573, 23.5, 4.495, 2.78, 5034.708, 4., 423.031, 8.35, 
  2.8, 36.7, 59.607, 0.6, 67.27, 0.557}, {"PAK", "Asia", "Pakistan", 
  "2020-08-14", 287300., 626., 665., 6153., 14., 14.429, 1300.634, 2.834, 
  3.011, 27.855, 0.063, 0.065, 0.85, "", "", "", "", "", "", "", "", 23745., 
  2.229409*^6, 10.093, 0.107, 21439., 0.097, 0.031, 32.2, "tests performed", 
  "", "", "", "", "", "", "", "", "", 47.69, 2.20892331*^8, 255.573, 23.5, 
  4.495, 2.78, 5034.708, 4., 423.031, 8.35, 2.8, 36.7, 59.607, 0.6, 67.27, 
  0.557}, {"PAK", "Asia", "Pakistan", "2020-08-15", 288047., 747., 651.429, 
  6162., 9., 13.429, 1304.015, 3.382, 2.949, 27.896, 0.041, 0.061, 0.86, "", 
  "", "", "", "", "", "", "", 23722., 2.253131*^6, 10.2, 0.107, 21347., 
  0.097, 0.031, 32.8, "tests performed", "", "", "", "", "", "", "", "", "", 
  47.69, 2.20892331*^8, 255.573, 23.5, 4.495, 2.78, 5034.708, 4., 423.031, 
  8.35, 2.8, 36.7, 59.607, 0.6, 67.27, 0.557}, 
 {"PAK", "Asia", "Pakistan", "2020-08-16", 289215., 1168., 727.714, 6175., 
  13., 13.286, 1309.303, 5.288, 3.294, 27.955, 0.059, 0.06, 0.86, "", "", "", 
  "", "", "", "", "", 24022., 2.277153*^6, 10.309, 0.109, 21438., 0.097, 
  0.034, 29.5, "tests performed", "", "", "", "", "", "", "", "", "", 47.69, 
  2.20892331*^8, 255.573, 23.5, 4.495, 2.78, 5034.708, 4., 423.031, 8.35, 
  2.8, 36.7, 59.607, 0.6, 67.27, 0.557}, {"PAK", "Asia", "Pakistan", 
  "2020-08-17", 289215., 0., 650.714, 6175., 0., 11.143, 1309.303, 0., 2.946, 
  27.955, 0., 0.05, 0.85, "", "", "", "", "", "", "", "", 22448., 
  2.299601*^6, 10.411, 0.102, 21717., 0.098, 0.03, 33.4, "tests performed", 
  "", "", "", "", "", "", "", "", "", 47.69, 2.20892331*^8, 255.573, 23.5, 
  4.495, 2.78, 5034.708, 4., 423.031, 8.35, 2.8, 36.7, 59.607, 0.6, 67.27, 
  0.557}, {"PAK", "Asia", "Pakistan", "2020-08-18", 289832., 617., 663., 
  6190., 15., 11.143, 1312.096, 2.793, 3.001, 28.023, 0.068, 0.05, 0.85, "", 
  "", "", "", "", "", "", "", 17612., 2.317213*^6, 10.49, 0.08, 21629., 
  0.098, 0.031, 32.6, "tests performed", "", "", "", "", "", "", "", "", "", 
  47.69, 2.20892331*^8, 255.573, 23.5, 4.495, 2.78, 5034.708, 4., 423.031, 
  8.35, 2.8, 36.7, 59.607, 0.6, 67.27, 0.557}, 
 {"PAK", "Asia", "Pakistan", "2020-08-19", 290445., 613., 646.286, 6201., 
  11., 10.286, 1314.871, 2.775, 2.926, 28.073, 0.05, 0.047, 0.85, "", "", "", 
  "", "", "", "", "", 22859., 2.340072*^6, 10.594, 0.103, 21947., 0.099, 
  0.029, 34., "tests performed", "", "", "", "", "", "", "", "", "", 47.69, 
  2.20892331*^8, 255.573, 23.5, 4.495, 2.78, 5034.708, 4., 423.031, 8.35, 
  2.8, 36.7, 59.607, 0.6, 67.27, 0.557}, {"PAK", "Asia", "Pakistan", 
  "2020-08-20", 290958., 513., 612., 6209., 8., 10., 1317.194, 2.322, 2.771, 
  28.109, 0.036, 0.045, 0.86, "", "", "", "", "", "", "", "", 23680., 
  2.363752*^6, 10.701, 0.107, 22584., 0.102, 0.027, 36.9, "tests performed", 
  "", "", "", "", "", "", "", "", "", 47.69, 2.20892331*^8, 255.573, 23.5, 
  4.495, 2.78, 5034.708, 4., 423.031, 8.35, 2.8, 36.7, 59.607, 0.6, 67.27, 
  0.557}, {"PAK", "Asia", "Pakistan", "2020-08-21", 291588., 630., 612.571, 
  6219., 10., 9.429, 1320.046, 2.852, 2.773, 28.154, 0.045, 0.043, 0.86, "", 
  "", "", "", "", "", "", "", 25613., 2.389365*^6, 10.817, 0.116, 22851., 
  0.103, 0.027, 37.3, "tests performed", "", "", "", "", "", "", "", "", "", 
  47.69, 2.20892331*^8, 255.573, 23.5, 4.495, 2.78, 5034.708, 4., 423.031, 
  8.35, 2.8, 36.7, 59.607, 0.6, 67.27, 0.557}, 
 {"PAK", "Asia", "Pakistan", "2020-08-22", 292174., 586., 589.571, 6231., 
  12., 9.857, 1322.699, 2.653, 2.669, 28.208, 0.054, 0.045, 0.87, "", "", "", 
  "", "", "", "", "", 25537., 2.414902*^6, 10.932, 0.116, 23110., 0.105, 
  0.026, 39.2, "tests performed", "", "", "", "", "", "", "", "", "", 47.69, 
  2.20892331*^8, 255.573, 23.5, 4.495, 2.78, 5034.708, 4., 423.031, 8.35, 
  2.8, 36.7, 59.607, 0.6, 67.27, 0.557}, {"PAK", "Asia", "Pakistan", 
  "2020-08-23", 293261., 1087., 578., 6244., 13., 9.857, 1327.62, 4.921, 
  2.617, 28.267, 0.059, 0.045, 0.86, "", "", "", "", "", "", "", "", 24956., 
  2.439858*^6, 11.045, 0.113, 23244., 0.105, 0.025, 40.2, "tests performed", 
  "", "", "", "", "", "", "", "", "", 47.69, 2.20892331*^8, 255.573, 23.5, 
  4.495, 2.78, 5034.708, 4., 423.031, 8.35, 2.8, 36.7, 59.607, 0.6, 67.27, 
  0.557}, {"PAK", "Asia", "Pakistan", "2020-08-24", 293261., 0., 578., 6244., 
  0., 9.857, 1327.62, 0., 2.617, 28.267, 0., 0.045, 0.84, "", "", "", "", "", 
  "", "", "", 23655., 2.463513*^6, 11.153, 0.107, 23416., 0.106, 0.025, 40.5, 
  "tests performed", "", "", "", "", "", "", "", "", "", 47.69, 
  2.20892331*^8, 255.573, 23.5, 4.495, 2.78, 5034.708, 4., 423.031, 8.35, 
  2.8, 36.7, 59.607, 0.6, 67.27, 0.557}, {"PAK", "Asia", "Pakistan", 
  "2020-08-25", 293711., 450., 554.143, 6255., 11., 9.286, 1329.657, 2.037, 
  2.509, 28.317, 0.05, 0.042, 0.84, "", "", "", "", "", "", "", "", 24231., 
  2.487744*^6, 11.262, 0.11, 24362., 0.11, 0.023, 44., "tests performed", "", 
  "", "", "", "", "", "", "", "", 47.69, 2.20892331*^8, 255.573, 23.5, 4.495, 
  2.78, 5034.708, 4., 423.031, 8.35, 2.8, 36.7, 59.607, 0.6, 67.27, 0.557}, 
 {"PAK", "Asia", "Pakistan", "2020-08-26", 294193., 482., 535.429, 6267., 
  12., 9.429, 1331.839, 2.182, 2.424, 28.371, 0.054, 0.043, 0.83, "", "", "", 
  "", "", "", "", "", 24593., 2.512337*^6, 11.374, 0.111, 24609., 0.111, 
  0.022, 46., "tests performed", "", "", "", "", "", "", "", "", "", 47.69, 
  2.20892331*^8, 255.573, 23.5, 4.495, 2.78, 5034.708, 4., 423.031, 8.35, 
  2.8, 36.7, 59.607, 0.6, 67.27, 0.557}, {"PAK", "Asia", "Pakistan", 
  "2020-08-27", 294638., 445., 525.714, 6274., 7., 9.286, 1333.853, 2.015, 
  2.38, 28.403, 0.032, 0.042, 0.83, "", "", "", "", "", "", "", "", 23441., 
  2.535778*^6, 11.48, 0.106, 24575., 0.111, 0.021, 46.7, "tests performed", 
  "", "", "", "", "", "", "", "", "", 47.69, 2.20892331*^8, 255.573, 23.5, 
  4.495, 2.78, 5034.708, 4., 423.031, 8.35, 2.8, 36.7, 59.607, 0.6, 67.27, 
  0.557}, {"PAK", "Asia", "Pakistan", "2020-08-28", 295053., 415., 495., 
  6283., 9., 9.143, 1335.732, 1.879, 2.241, 28.444, 0.041, 0.041, 0.84, "", 
  "", "", "", "", "", "", "", 23483., 2.559261*^6, 11.586, 0.106, 24271., 
  0.11, 0.02, 49., "tests performed", "", "", "", "", "", "", "", "", "", 
  47.69, 2.20892331*^8, 255.573, 23.5, 4.495, 2.78, 5034.708, 4., 423.031, 
  8.35, 2.8, 36.7, 59.607, 0.6, 67.27, 0.557}, 
 {"PAK", "Asia", "Pakistan", "2020-08-29", 295372., 319., 456.857, 6284., 1., 
  7.571, 1337.176, 1.444, 2.068, 28.448, 0.005, 0.034, 0.85, "", "", "", "", 
  "", "", "", "", 22434., 2.581695*^6, 11.688, 0.102, 23828., 0.108, 0.019, 
  52.2, "tests performed", "", "", "", "", "", "", "", "", "", 47.69, 
  2.20892331*^8, 255.573, 23.5, 4.495, 2.78, 5034.708, 4., 423.031, 8.35, 
  2.8, 36.7, 59.607, 0.6, 67.27, 0.557}, {"PAK", "Asia", "Pakistan", 
  "2020-08-30", 295636., 264., 339.286, 6288., 4., 6.286, 1338.371, 1.195, 
  1.536, 28.466, 0.018, 0.028, 0.85, "", "", "", "", "", "", "", "", 21434., 
  2.603129*^6, 11.785, 0.097, 23324., 0.106, 0.015, 68.7, "tests performed", 
  "", "", "", "", "", "", "", "", "", 47.69, 2.20892331*^8, 255.573, 23.5, 
  4.495, 2.78, 5034.708, 4., 423.031, 8.35, 2.8, 36.7, 59.607, 0.6, 67.27, 
  0.557}, {"PAK", "Asia", "Pakistan", "2020-08-31", 295849., 213., 369.714, 
  6294., 6., 7.143, 1339.336, 0.964, 1.674, 28.494, 0.027, 0.032, 0.89, "", 
  "", "", "", "", "", "", "", 18017., 2.621146*^6, 11.866, 0.082, 22519., 
  0.102, 0.016, 60.9, "tests performed", "", "", "", "", "", "", "", "", "", 
  47.69, 2.20892331*^8, 255.573, 23.5, 4.495, 2.78, 5034.708, 4., 423.031, 
  8.35, 2.8, 36.7, 59.607, 0.6, 67.27, 0.557}, 
 {"PAK", "Asia", "Pakistan", "2020-09-01", 296149., 300., 348.286, 6298., 4., 
  6.143, 1340.694, 1.358, 1.577, 28.512, 0.018, 0.028, 0.92, "", "", "", "", 
  "", "", "", "", 20922., 2.642068*^6, 11.961, 0.095, 22046., 0.1, 0.016, 
  63.3, "tests performed", "", "", "", "", "", "", "", "", "", 47.69, 
  2.20892331*^8, 255.573, 23.5, 4.495, 2.78, 5034.708, 4., 423.031, 8.35, 
  2.8, 36.7, 59.607, 0.6, 67.27, 0.557}, {"PAK", "Asia", "Pakistan", 
  "2020-09-02", 297014., 865., 403., 6328., 30., 8.714, 1344.61, 3.916, 
  1.824, 28.647, 0.136, 0.039, 0.96, "", "", "", "", "", "", "", "", 20440., 
  2.662508*^6, 12.053, 0.093, 21453., 0.097, 0.019, 53.2, "tests performed", 
  "", "", "", "", "", "", "", "", "", 47.69, 2.20892331*^8, 255.573, 23.5, 
  4.495, 2.78, 5034.708, 4., 423.031, 8.35, 2.8, 36.7, 59.607, 0.6, 67.27, 
  0.557}, {"PAK", "Asia", "Pakistan", "2020-09-03", 297512., 498., 410.571, 
  6335., 7., 8.714, 1346.864, 2.254, 1.859, 28.679, 0.032, 0.039, 0.97, "", 
  "", "", "", "", "", "", "", 21744., 2.684252*^6, 12.152, 0.098, 21211., 
  0.096, 0.019, 51.7, "tests performed", "", "", "", "", "", "", "", "", "", 
  47.69, 2.20892331*^8, 255.573, 23.5, 4.495, 2.78, 5034.708, 4., 423.031, 
  8.35, 2.8, 36.7, 59.607, 0.6, 67.27, 0.557}, 
 {"PAK", "Asia", "Pakistan", "2020-09-04", 298025., 513., 424.571, 6340., 5., 
  8.143, 1349.187, 2.322, 1.922, 28.702, 0.023, 0.037, 0.97, "", "", "", "", 
  "", "", "", "", 23218., 2.70747*^6, 12.257, 0.105, 21173., 0.096, 0.02, 
  49.9, "tests performed", "", "", "", "", "", "", "", "", "", 47.69, 
  2.20892331*^8, 255.573, 23.5, 4.495, 2.78, 5034.708, 4., 423.031, 8.35, 
  2.8, 36.7, 59.607, 0.6, 67.27, 0.557}, {"PAK", "Asia", "Pakistan", 
  "2020-09-05", 298025., 0., 379., 6340., 0., 8., 1349.187, 0., 1.716, 
  28.702, 0., 0.036, 0.98, "", "", "", "", "", "", "", "", 24855., 
  2.732325*^6, 12.369, 0.113, 21519., 0.097, 0.018, 56.8, "tests performed", 
  "", "", "", "", "", "", "", "", "", 47.69, 2.20892331*^8, 255.573, 23.5, 
  4.495, 2.78, 5034.708, 4., 423.031, 8.35, 2.8, 36.7, 59.607, 0.6, 67.27, 
  0.557}, {"PAK", "Asia", "Pakistan", "2020-09-06", 298903., 878., 466.714, 
  6345., 5., 8.143, 1353.162, 3.975, 2.113, 28.724, 0.023, 0.037, 1., "", "", 
  "", "", "", "", "", "", 25384., 2.757709*^6, 12.484, 0.115, 22083., 0.1, 
  0.021, 47.3, "tests performed", "", "", "", "", "", "", "", "", "", 47.69, 
  2.20892331*^8, 255.573, 23.5, 4.495, 2.78, 5034.708, 4., 423.031, 8.35, 
  2.8, 36.7, 59.607, 0.6, 67.27, 0.557}, {"PAK", "Asia", "Pakistan", 
  "2020-09-07", 299233., 330., 483.429, 6350., 5., 8., 1354.655, 1.494, 
  2.189, 28.747, 0.023, 0.036, 1.01, "", "", "", "", "", "", "", "", 20980., 
  2.778689*^6, 12.579, 0.095, 22506., 0.102, 0.021, 46.6, "tests performed", 
  "", "", "", "", "", "", "", "", "", 47.69, 2.20892331*^8, 255.573, 23.5, 
  4.495, 2.78, 5034.708, 4., 423.031, 8.35, 2.8, 36.7, 59.607, 0.6, 67.27, 
  0.557}, {"PAK", "Asia", "Pakistan", "2020-09-08", 299659., 426., 501.429, 
  6359., 9., 8.714, 1356.584, 1.929, 2.27, 28.788, 0.041, 0.039, 1.01, "", 
  "", "", "", "", "", "", "", 23521., 2.80221*^6, 12.686, 0.106, 22877., 
  0.104, 0.022, 45.6, "tests performed", "", "", "", "", "", "", "", "", "", 
  47.69, 2.20892331*^8, 255.573, 23.5, 4.495, 2.78, 5034.708, 4., 423.031, 
  8.35, 2.8, 36.7, 59.607, 0.6, 67.27, 0.557}, 
 {"PAK", "Asia", "Pakistan", "2020-09-09", 300030., 371., 430.857, 6365., 6., 
  5.286, 1358.264, 1.68, 1.951, 28.815, 0.027, 0.024, 1.02, "", "", "", "", 
  "", "", "", "", 22830., 2.82504*^6, 12.789, 0.103, 23219., 0.105, 0.019, 
  53.9, "tests performed", "", "", "", "", "", "", "", "", "", 47.69, 
  2.20892331*^8, 255.573, 23.5, 4.495, 2.78, 5034.708, 4., 423.031, 8.35, 
  2.8, 36.7, 59.607, 0.6, 67.27, 0.557}, {"PAK", "Asia", "Pakistan", 
  "2020-09-10", 300371., 341., 408.429, 6370., 5., 5., 1359.807, 1.544, 
  1.849, 28.838, 0.023, 0.023, 1.03, "", "", "", "", "", "", "", "", 25081., 
  2.850121*^6, 12.903, 0.114, 23696., 0.107, 0.017, 58., "tests performed", 
  "", "", "", "", "", "", "", "", "", 47.69, 2.20892331*^8, 255.573, 23.5, 
  4.495, 2.78, 5034.708, 4., 423.031, 8.35, 2.8, 36.7, 59.607, 0.6, 67.27, 
  0.557}, {"PAK", "Asia", "Pakistan", "2020-09-11", 300955., 584., 418.571, 
  6373., 3., 4.714, 1362.451, 2.644, 1.895, 28.851, 0.014, 0.021, 1.06, "", 
  "", "", "", "", "", "", "", 29534., 2.879655*^6, 13.036, 0.134, 24598., 
  0.111, 0.017, 58.8, "tests performed", "", "", "", "", "", "", "", "", "", 
  47.69, 2.20892331*^8, 255.573, 23.5, 4.495, 2.78, 5034.708, 4., 423.031, 
  8.35, 2.8, 36.7, 59.607, 0.6, 67.27, 0.557}, 
 {"PAK", "Asia", "Pakistan", "2020-09-12", 301481., 526., 493.714, 6379., 6., 
  5.571, 1364.832, 2.381, 2.235, 28.878, 0.027, 0.025, 1.08, "", "", "", "", 
  "", "", "", "", 28724., 2.908379*^6, 13.167, 0.13, 25151., 0.114, 0.02, 
  50.9, "tests performed", "", "", "", "", "", "", "", "", "", 47.69, 
  2.20892331*^8, 255.573, 23.5, 4.495, 2.78, 5034.708, 4., 423.031, 8.35, 
  2.8, 36.7, 59.607, 0.6, 67.27, 0.557}, {"PAK", "Asia", "Pakistan", 
  "2020-09-13", 302020., 539., 445.286, 6383., 4., 5.429, 1367.272, 2.44, 
  2.016, 28.896, 0.018, 0.025, 1.09, "", "", "", "", "", "", "", "", 31411., 
  2.93979*^6, 13.309, 0.142, 26012., 0.118, 0.017, 58.4, "tests performed", 
  "", "", "", "", "", "", "", "", "", 47.69, 2.20892331*^8, 255.573, 23.5, 
  4.495, 2.78, 5034.708, 4., 423.031, 8.35, 2.8, 36.7, 59.607, 0.6, 67.27, 
  0.557}, {"PAK", "Asia", "Pakistan", "2020-09-14", 302424., 404., 455.857, 
  6389., 6., 5.571, 1369.101, 1.829, 2.064, 28.924, 0.027, 0.025, 1.1, "", 
  "", "", "", "", "", "", "", 28823., 2.968613*^6, 13.439, 0.13, 27132., 
  0.123, 0.017, 59.5, "tests performed", "", "", "", "", "", "", "", "", "", 
  47.69, 2.20892331*^8, 255.573, 23.5, 4.495, 2.78, 5034.708, 4., 423.031, 
  8.35, 2.8, 36.7, 59.607, 0.6, 67.27, 0.557}, 
 {"PAK", "Asia", "Pakistan", "2020-09-15", 303089., 665., 490., 6393., 4., 
  4.857, 1372.112, 3.011, 2.218, 28.942, 0.018, 0.022, 1.12, "", "", "", "", 
  "", "", "", "", 27277., 2.99589*^6, 13.563, 0.123, 27669., 0.125, 0.018, 
  56.5, "tests performed", "", "", "", "", "", "", "", "", "", 43.98, 
  2.20892331*^8, 255.573, 23.5, 4.495, 2.78, 5034.708, 4., 423.031, 8.35, 
  2.8, 36.7, 59.607, 0.6, 67.27, 0.557}, {"PAK", "Asia", "Pakistan", 
  "2020-09-16", 303634., 545., 514.857, 6399., 6., 4.857, 1374.579, 2.467, 
  2.331, 28.969, 0.027, 0.022, 1.12, "", "", "", "", "", "", "", "", 29097., 
  3.024987*^6, 13.694, 0.132, 28564., 0.129, 0.018, 55.5, "tests performed", 
  "", "", "", "", "", "", "", "", "", 43.98, 2.20892331*^8, 255.573, 23.5, 
  4.495, 2.78, 5034.708, 4., 423.031, 8.35, 2.8, 36.7, 59.607, 0.6, 67.27, 
  0.557}, {"PAK", "Asia", "Pakistan", "2020-09-17", 304386., 752., 573.571, 
  6408., 9., 5.429, 1377.984, 3.404, 2.597, 29.01, 0.041, 0.025, 1.13, "", 
  "", "", "", "", "", "", "", 31808., 3.056795*^6, 13.838, 0.144, 29525., 
  0.134, 0.019, 51.5, "tests performed", "", "", "", "", "", "", "", "", "", 
  41.2, 2.20892331*^8, 255.573, 23.5, 4.495, 2.78, 5034.708, 4., 423.031, 
  8.35, 2.8, 36.7, 59.607, 0.6, 67.27, 0.557}, 
 {"PAK", "Asia", "Pakistan", "2020-09-18", 305031., 645., 582.286, 6415., 7., 
  6., 1380.904, 2.92, 2.636, 29.041, 0.032, 0.027, 1.13, "", "", "", "", "", 
  "", "", "", 33865., 3.09066*^6, 13.992, 0.153, 30144., 0.136, 0.019, 51.8, 
  "tests performed", "", "", "", "", "", "", "", "", "", 41.2, 2.20892331*^8, 
  255.573, 23.5, 4.495, 2.78, 5034.708, 4., 423.031, 8.35, 2.8, 36.7, 59.607, 
  0.6, 67.27, 0.557}, {"PAK", "Asia", "Pakistan", "2020-09-19", 305671., 
  640., 598.571, 6416., 1., 5.286, 1383.801, 2.897, 2.71, 29.046, 0.005, 
  0.024, 1.12, "", "", "", "", "", "", "", "", 35720., 3.12638*^6, 14.153, 
  0.162, 31143., 0.141, 0.019, 52., "tests performed", "", "", "", "", "", 
  "", "", "", "", 41.2, 2.20892331*^8, 255.573, 23.5, 4.495, 2.78, 5034.708, 
  4., 423.031, 8.35, 2.8, 36.7, 59.607, 0.6, 67.27, 0.557}, 
 {"PAK", "Asia", "Pakistan", "2020-09-20", 306304., 633., 612., 6420., 4., 
  5.286, 1386.667, 2.866, 2.771, 29.064, 0.018, 0.024, 1.12, "", "", "", "", 
  "", "", "", "", 34544., 3.160924*^6, 14.31, 0.156, 31591., 0.143, 0.019, 
  51.6, "tests performed", "", "", "", "", "", "", "", "", "", 41.2, 
  2.20892331*^8, 255.573, 23.5, 4.495, 2.78, 5034.708, 4., 423.031, 8.35, 
  2.8, 36.7, 59.607, 0.6, 67.27, 0.557}, {"PAK", "Asia", "Pakistan", 
  "2020-09-21", 306886., 582., 637.429, 6424., 4., 5., 1389.301, 2.635, 
  2.886, 29.082, 0.018, 0.023, 1.11, "", "", "", "", "", "", "", "", 33393., 
  3.194317*^6, 14.461, 0.151, 32243., 0.146, 0.02, 50.6, "tests performed", 
  "", "", "", "", "", "", "", "", "", 41.2, 2.20892331*^8, 255.573, 23.5, 
  4.495, 2.78, 5034.708, 4., 423.031, 8.35, 2.8, 36.7, 59.607, 0.6, 67.27, 
  0.557}, {"PAK", "Asia", "Pakistan", "2020-09-22", 307418., 532., 618.429, 
  6432., 8., 5.571, 1391.71, 2.408, 2.8, 29.118, 0.036, 0.025, 1.1, "", "", 
  "", "", "", "", "", "", 36155., 3.230472*^6, 14.625, 0.164, 33512., 0.152, 
  0.018, 54.2, "tests performed", "", "", "", "", "", "", "", "", "", 41.2, 
  2.20892331*^8, 255.573, 23.5, 4.495, 2.78, 5034.708, 4., 423.031, 8.35, 
  2.8, 36.7, 59.607, 0.6, 67.27, 0.557}, {"PAK", "Asia", "Pakistan", 
  "2020-09-23", 308217., 799., 654.714, 6437., 5., 5.429, 1395.327, 3.617, 
  2.964, 29.141, 0.023, 0.025, 1.1, "", "", "", "", "", "", "", "", 33744., 
  3.264216*^6, 14.777, 0.153, 34176., 0.155, 0.019, 52.2, "tests performed", 
  "", "", "", "", "", "", "", "", "", 41.2, 2.20892331*^8, 255.573, 23.5, 
  4.495, 2.78, 5034.708, 4., 423.031, 8.35, 2.8, 36.7, 59.607, 0.6, 67.27, 
  0.557}, {"PAK", "Asia", "Pakistan", "2020-09-24", 309015., 798., 661.286, 
  6444., 7., 5.143, 1398.939, 3.613, 2.994, 29.173, 0.032, 0.023, 1.09, "", 
  "", "", "", "", "", "", "", 42299., 3.306515*^6, 14.969, 0.191, 35674., 
  0.161, 0.019, 53.9, "tests performed", "", "", "", "", "", "", "", "", "", 
  41.2, 2.20892331*^8, 255.573, 23.5, 4.495, 2.78, 5034.708, 4., 423.031, 
  8.35, 2.8, 36.7, 59.607, 0.6, 67.27, 0.557}, 
 {"PAK", "Asia", "Pakistan", "2020-09-25", 309581., 566., 650., 6451., 7., 
  5.143, 1401.502, 2.562, 2.943, 29.204, 0.032, 0.023, 1.08, "", "", "", "", 
  "", "", "", "", 37504., 3.344019*^6, 15.139, 0.17, 36194., 0.164, 0.018, 
  55.7, "tests performed", "", "", "", "", "", "", "", "", "", 41.2, 
  2.20892331*^8, 255.573, 23.5, 4.495, 2.78, 5034.708, 4., 423.031, 8.35, 
  2.8, 36.7, 59.607, 0.6, 67.27, 0.557}, {"PAK", "Asia", "Pakistan", 
  "2020-09-26", 310275., 694., 657.714, 6457., 6., 5.857, 1404.644, 3.142, 
  2.978, 29.231, 0.027, 0.027, 1.07, "", "", "", "", "", "", "", "", 40167., 
  3.384186*^6, 15.321, 0.182, 36829., 0.167, 0.018, 56., "tests performed", 
  "", "", "", "", "", "", "", "", "", 41.2, 2.20892331*^8, 255.573, 23.5, 
  4.495, 2.78, 5034.708, 4., 423.031, 8.35, 2.8, 36.7, 59.607, 0.6, 67.27, 
  0.557}, {"PAK", "Asia", "Pakistan", "2020-09-27", 310841., 566., 648.143, 
  6466., 9., 6.571, 1407.206, 2.562, 2.934, 29.272, 0.041, 0.03, 1.06, "", 
  "", "", "", "", "", "", "", 36468., 3.420654*^6, 15.486, 0.165, 37104., 
  0.168, 0.017, 57.2, "tests performed", "", "", "", "", "", "", "", "", "", 
  41.2, 2.20892331*^8, 255.573, 23.5, 4.495, 2.78, 5034.708, 4., 423.031, 
  8.35, 2.8, 36.7, 59.607, 0.6, 67.27, 0.557}, 
 {"PAK", "Asia", "Pakistan", "2020-09-28", 311516., 675., 661.429, 6474., 8., 
  7.143, 1410.262, 3.056, 2.994, 29.308, 0.036, 0.032, 1.05, "", "", "", "", 
  "", "", "", "", 28887., 3.449541*^6, 15.616, 0.131, 36461., 0.165, 0.018, 
  55.1, "tests performed", "", "", "", "", "", "", "", "", "", 41.2, 
  2.20892331*^8, 255.573, 23.5, 4.495, 2.78, 5034.708, 4., 423.031, 8.35, 
  2.8, 36.7, 59.607, 0.6, 67.27, 0.557}, {"PAK", "Asia", "Pakistan", 
  "2020-09-29", 312263., 747., 692.143, 6479., 5., 6.714, 1413.643, 3.382, 
  3.133, 29.331, 0.023, 0.03, 1.04, "", "", "", "", "", "", "", "", 32665., 
  3.482206*^6, 15.764, 0.148, 35962., 0.163, 0.019, 52., "tests performed", 
  "", "", "", "", "", "", "", "", "", 41.2, 2.20892331*^8, 255.573, 23.5, 
  4.495, 2.78, 5034.708, 4., 423.031, 8.35, 2.8, 36.7, 59.607, 0.6, 67.27, 
  0.557}, {"PAK", "Asia", "Pakistan", "2020-09-30", 312806., 543., 655.571, 
  6484., 5., 6.714, 1416.102, 2.458, 2.968, 29.354, 0.023, 0.03, 1.02, "", 
  "", "", "", "", "", "", "", 32031., 3.514237*^6, 15.909, 0.145, 35717., 
  0.162, 0.018, 54.5, "tests performed", "", "", "", "", "", "", "", "", "", 
  39.35, 2.20892331*^8, 255.573, 23.5, 4.495, 2.78, 5034.708, 4., 423.031, 
  8.35, 2.8, 36.7, 59.607, 0.6, 67.27, 0.557}, 
 {"PAK", "Asia", "Pakistan", "2020-10-01", 313431., 625., 630.857, 6499., 
  15., 7.857, 1418.931, 2.829, 2.856, 29.422, 0.068, 0.036, 1.01, "", "", "", 
  "", "", "", "", "", 34239., 3.548476*^6, 16.064, 0.155, 34566., 0.156, 
  0.018, 54.8, "tests performed", "", "", "", "", "", "", "", "", "", 67.13, 
  2.20892331*^8, 255.573, 23.5, 4.495, 2.78, 5034.708, 4., 423.031, 8.35, 
  2.8, 36.7, 59.607, 0.6, 67.27, 0.557}, {"PAK", "Asia", "Pakistan", 
  "2020-10-02", 313984., 553., 629., 6507., 8., 8., 1421.435, 2.503, 2.848, 
  29.458, 0.036, 0.036, 1.01, "", "", "", "", "", "", "", "", 31697., 
  3.580173*^6, 16.208, 0.143, 33736., 0.153, 0.019, 53.6, "tests performed", 
  "", "", "", "", "", "", "", "", "", 67.13, 2.20892331*^8, 255.573, 23.5, 
  4.495, 2.78, 5034.708, 4., 423.031, 8.35, 2.8, 36.7, 59.607, 0.6, 67.27, 
  0.557}, {"PAK", "Asia", "Pakistan", "2020-10-03", 314616., 632., 620.143, 
  6513., 6., 8., 1424.296, 2.861, 2.807, 29.485, 0.027, 0.036, 1.01, "", "", 
  "", "", "", "", "", "", 35071., 3.615244*^6, 16.367, 0.159, 33008., 0.149, 
  0.019, 53.2, "tests performed", "", "", "", "", "", "", "", "", "", 67.13, 
  2.20892331*^8, 255.573, 23.5, 4.495, 2.78, 5034.708, 4., 423.031, 8.35, 
  2.8, 36.7, 59.607, 0.6, 67.27, 0.557}, {"PAK", "Asia", "Pakistan", 
  "2020-10-04", 314616., 0., 539.286, 6513., 0., 6.714, 1424.296, 0., 2.441, 
  29.485, 0., 0.03, 1.01, "", "", "", "", "", "", "", "", 29518., 
  3.644762*^6, 16.5, 0.134, 32015., 0.145, 0.017, 59.4, "tests performed", 
  "", "", "", "", "", "", "", "", "", 67.13, 2.20892331*^8, 255.573, 23.5, 
  4.495, 2.78, 5034.708, 4., 423.031, 8.35, 2.8, 36.7, 59.607, 0.6, 67.27, 
  0.557}, {"PAK", "Asia", "Pakistan", "2020-10-05", 315727., 1111., 601.571, 
  6523., 10., 7., 1429.325, 5.03, 2.723, 29.53, 0.045, 0.032, 1.03, "", "", 
  "", "", "", "", "", "", 33772., 3.678534*^6, 16.653, 0.153, 32713., 0.148, 
  0.018, 54.4, "tests performed", "", "", "", "", "", "", "", "", "", 67.13, 
  2.20892331*^8, 255.573, 23.5, 4.495, 2.78, 5034.708, 4., 423.031, 8.35, 
  2.8, 36.7, 59.607, 0.6, 67.27, 0.557}, {"PAK", "Asia", "Pakistan", 
  "2020-10-06", 316351., 624., 584., 6535., 12., 8., 1432.15, 2.825, 2.644, 
  29.585, 0.054, 0.036, 1.03, "", "", "", "", "", "", "", "", 24073., 
  3.702607*^6, 16.762, 0.109, 31486., 0.143, 0.019, 53.9, "tests performed", 
  "", "", "", "", "", "", "", "", "", 67.13, 2.20892331*^8, 255.573, 23.5, 
  4.495, 2.78, 5034.708, 4., 423.031, 8.35, 2.8, 36.7, 59.607, 0.6, 67.27, 
  0.557}, {"PAK", "Asia", "Pakistan", "2020-10-07", 316934., 583., 589.714, 
  6544., 9., 8.571, 1434.79, 2.639, 2.67, 29.625, 0.041, 0.039, 1.03, "", "", 
  "", "", "", "", "", "", 27614., 3.730221*^6, 16.887, 0.125, 30855., 0.14, 
  0.019, 52.3, "tests performed", "", "", "", "", "", "", "", "", "", 67.13, 
  2.20892331*^8, 255.573, 23.5, 4.495, 2.78, 5034.708, 4., 423.031, 8.35, 
  2.8, 36.7, 59.607, 0.6, 67.27, 0.557}, {"PAK", "Asia", "Pakistan", 
  "2020-10-08", 317595., 661., 594.857, 6552., 8., 7.571, 1437.782, 2.992, 
  2.693, 29.662, 0.036, 0.034, 1.02, "", "", "", "", "", "", "", "", 31168., 
  3.761389*^6, 17.028, 0.141, 30416., 0.138, 0.02, 51.1, "tests performed", 
  "", "", "", "", "", "", "", "", "", 67.13, 2.20892331*^8, 255.573, 23.5, 
  4.495, 2.78, 5034.708, 4., 423.031, 8.35, 2.8, 36.7, 59.607, 0.6, 67.27, 
  0.557}, {"PAK", "Asia", "Pakistan", "2020-10-09", 318266., 671., 611.714, 
  6558., 6., 7.286, 1440.82, 3.038, 2.769, 29.689, 0.027, 0.033, 1.02, "", 
  "", "", "", "", "", "", "", 33898., 3.795287*^6, 17.182, 0.153, 30731., 
  0.139, 0.02, 50.2, "tests performed", "", "", "", "", "", "", "", "", "", 
  67.13, 2.20892331*^8, 255.573, 23.5, 4.495, 2.78, 5034.708, 4., 423.031, 
  8.35, 2.8, 36.7, 59.607, 0.6, 67.27, 0.557}, 
 {"PAK", "Asia", "Pakistan", "2020-10-10", 318932., 666., 616.571, 6570., 
  12., 8.143, 1443.835, 3.015, 2.791, 29.743, 0.054, 0.037, 1.02, "", "", "", 
  "", "", "", "", "", 33665., 3.828952*^6, 17.334, 0.152, 30530., 0.138, 
  0.02, 49.5, "tests performed", "", "", "", "", "", "", "", "", "", 67.13, 
  2.20892331*^8, 255.573, 23.5, 4.495, 2.78, 5034.708, 4., 423.031, 8.35, 
  2.8, 36.7, 59.607, 0.6, 67.27, 0.557}, {"PAK", "Asia", "Pakistan", 
  "2020-10-11", 319317., 385., 671.571, 6580., 10., 9.571, 1445.578, 1.743, 
  3.04, 29.788, 0.045, 0.043, 1.02, "", "", "", "", "", "", "", "", 28893., 
  3.857845*^6, 17.465, 0.131, 30440., 0.138, 0.022, 45.3, "tests performed", 
  "", "", "", "", "", "", "", "", "", 67.13, 2.20892331*^8, 255.573, 23.5, 
  4.495, 2.78, 5034.708, 4., 423.031, 8.35, 2.8, 36.7, 59.607, 0.6, 67.27, 
  0.557}, {"PAK", "Asia", "Pakistan", "2020-10-12", 319848., 531., 588.714, 
  6588., 8., 9.286, 1447.981, 2.404, 2.665, 29.824, 0.036, 0.042, 1.02, "", 
  "", "", "", "", "", "", "", 26951., 3.884796*^6, 17.587, 0.122, 29466., 
  0.133, 0.02, 50.1, "tests performed", "", "", "", "", "", "", "", "", "", 
  67.13, 2.20892331*^8, 255.573, 23.5, 4.495, 2.78, 5034.708, 4., 423.031, 
  8.35, 2.8, 36.7, 59.607, 0.6, 67.27, 0.557}, 
 {"PAK", "Asia", "Pakistan", "2020-10-13", 320463., 615., 587.429, 6601., 
  13., 9.429, 1450.766, 2.784, 2.659, 29.883, 0.059, 0.043, 1.03, "", "", "", 
  "", "", "", "", "", 30022., 3.914818*^6, 17.723, 0.136, 30316., 0.137, 
  0.019, 51.6, "tests performed", "", "", "", "", "", "", "", "", "", 67.13, 
  2.20892331*^8, 255.573, 23.5, 4.495, 2.78, 5034.708, 4., 423.031, 8.35, 
  2.8, 36.7, 59.607, 0.6, 67.27, 0.557}, {"PAK", "Asia", "Pakistan", 
  "2020-10-14", 321218., 755., 612., 6614., 13., 10., 1454.184, 3.418, 2.771, 
  29.942, 0.059, 0.045, 1.04, "", "", "", "", "", "", "", "", 28916., 
  3.943734*^6, 17.854, 0.131, 30502., 0.138, 0.02, 49.8, "tests performed", 
  "", "", "", "", "", "", "", "", "", 67.13, 2.20892331*^8, 255.573, 23.5, 
  4.495, 2.78, 5034.708, 4., 423.031, 8.35, 2.8, 36.7, 59.607, 0.6, 67.27, 
  0.557}, {"PAK", "Asia", "Pakistan", "2020-10-15", 321877., 659., 611.714, 
  6621., 7., 9.857, 1457.167, 2.983, 2.769, 29.974, 0.032, 0.045, 1.04, "", 
  "", "", "", "", "", "", "", 31862., 3.975596*^6, 17.998, 0.144, 30601., 
  0.139, 0.02, 50., "tests performed", "", "", "", "", "", "", "", "", "", 
  67.13, 2.20892331*^8, 255.573, 23.5, 4.495, 2.78, 5034.708, 4., 423.031, 
  8.35, 2.8, 36.7, 59.607, 0.6, 67.27, 0.557}, 
 {"PAK", "Asia", "Pakistan", "2020-10-16", 322452., 575., 598., 6638., 17., 
  11.429, 1459.77, 2.603, 2.707, 30.051, 0.077, 0.052, 1.05, "", "", "", "", 
  "", "", "", "", 33901., 4.009497*^6, 18.151, 0.153, 30601., 0.139, 0.02, 
  51.2, "tests performed", "", "", "", "", "", "", "", "", "", 53.24, 
  2.20892331*^8, 255.573, 23.5, 4.495, 2.78, 5034.708, 4., 423.031, 8.35, 
  2.8, 36.7, 59.607, 0.6, 67.27, 0.557}, {"PAK", "Asia", "Pakistan", 
  "2020-10-17", 323019., 567., 583.857, 6654., 16., 12., 1462.337, 2.567, 
  2.643, 30.123, 0.072, 0.054, 1.05, "", "", "", "", "", "", "", "", 32465., 
  4.041962*^6, 18.298, 0.147, 30430., 0.138, 0.019, 52.1, "tests performed", 
  "", "", "", "", "", "", "", "", "", 53.24, 2.20892331*^8, 255.573, 23.5, 
  4.495, 2.78, 5034.708, 4., 423.031, 8.35, 2.8, 36.7, 59.607, 0.6, 67.27, 
  0.557}, {"PAK", "Asia", "Pakistan", "2020-10-18", 323452., 433., 590.714, 
  6659., 5., 11.286, 1464.297, 1.96, 2.674, 30.146, 0.023, 0.051, 1.07, "", 
  "", "", "", "", "", "", "", 32062., 4.074024*^6, 18.443, 0.145, 30883., 
  0.14, 0.019, 52.3, "tests performed", "", "", "", "", "", "", "", "", "", 
  53.24, 2.20892331*^8, 255.573, 23.5, 4.495, 2.78, 5034.708, 4., 423.031, 
  8.35, 2.8, 36.7, 59.607, 0.6, 67.27, 0.557}, 
 {"PAK", "Asia", "Pakistan", "2020-10-19", 324034., 582., 598., 6673., 14., 
  12.143, 1466.932, 2.635, 2.707, 30.209, 0.063, 0.055, 1.08, "", "", "", "", 
  "", "", "", "", 27091., 4.101115*^6, 18.566, 0.123, 30903., 0.14, 0.019, 
  51.7, "tests performed", "", "", "", "", "", "", "", "", "", 53.24, 
  2.20892331*^8, 255.573, 23.5, 4.495, 2.78, 5034.708, 4., 423.031, 8.35, 
  2.8, 36.7, 59.607, 0.6, 67.27, 0.557}, {"PAK", "Asia", "Pakistan", 
  "2020-10-20", 324744., 710., 611.571, 6692., 19., 13., 1470.146, 3.214, 
  2.769, 30.295, 0.086, 0.059, 1.11, "", "", "", "", "", "", "", "", 20954., 
  4.122069*^6, 18.661, 0.095, 29607., 0.134, 0.021, 48.4, "tests performed", 
  "", "", "", "", "", "", "", "", "", 53.24, 2.20892331*^8, 255.573, 23.5, 
  4.495, 2.78, 5034.708, 4., 423.031, 8.35, 2.8, 36.7, 59.607, 0.6, 67.27, 
  0.557}, {"PAK", "Asia", "Pakistan", "2020-10-21", 325480., 736., 608.857, 
  6702., 10., 12.571, 1473.478, 3.332, 2.756, 30.341, 0.045, 0.057, 1.12, "", 
  "", "", "", "", "", "", "", 26670., 4.148739*^6, 18.782, 0.121, 29286., 
  0.133, 0.021, 48.1, "tests performed", "", "", "", "", "", "", "", "", "", 
  53.24, 2.20892331*^8, 255.573, 23.5, 4.495, 2.78, 5034.708, 4., 423.031, 
  8.35, 2.8, 36.7, 59.607, 0.6, 67.27, 0.557}, 
 {"PAK", "Asia", "Pakistan", "2020-10-22", 326216., 736., 619.857, 6715., 
  13., 13.429, 1476.81, 3.332, 2.806, 30.399, 0.059, 0.061, 1.14, "", "", "", 
  "", "", "", "", "", 28531., 4.17727*^6, 18.911, 0.129, 28811., 0.13, 0.022, 
  46.5, "tests performed", "", "", "", "", "", "", "", "", "", 53.24, 
  2.20892331*^8, 255.573, 23.5, 4.495, 2.78, 5034.708, 4., 423.031, 8.35, 
  2.8, 36.7, 59.607, 0.6, 67.27, 0.557}, {"PAK", "Asia", "Pakistan", 
  "2020-10-23", 327063., 847., 658.714, 6727., 12., 12.714, 1480.644, 3.834, 
  2.982, 30.454, 0.054, 0.058, 1.16, "", "", "", "", "", "", "", "", 27050., 
  4.20432*^6, 19.033, 0.122, 27832., 0.126, 0.024, 42.3, "tests performed", 
  "", "", "", "", "", "", "", "", "", 53.24, 2.20892331*^8, 255.573, 23.5, 
  4.495, 2.78, 5034.708, 4., 423.031, 8.35, 2.8, 36.7, 59.607, 0.6, 67.27, 
  0.557}, {"PAK", "Asia", "Pakistan", "2020-10-24", 327895., 832., 696.571, 
  6736., 9., 11.714, 1484.411, 3.767, 3.153, 30.494, 0.041, 0.053, 1.17, "", 
  "", "", "", "", "", "", "", 31009., 4.235329*^6, 19.174, 0.14, 27624., 
  0.125, 0.025, 39.7, "tests performed", "", "", "", "", "", "", "", "", "", 
  53.24, 2.20892331*^8, 255.573, 23.5, 4.495, 2.78, 5034.708, 4., 423.031, 
  8.35, 2.8, 36.7, 59.607, 0.6, 67.27, 0.557}, 
 {"PAK", "Asia", "Pakistan", "2020-10-25", 328602., 707., 735.714, 6739., 3., 
  11.429, 1487.612, 3.201, 3.331, 30.508, 0.014, 0.052, 1.18, "", "", "", "", 
  "", "", "", "", 28724., 4.264053*^6, 19.304, 0.13, 27147., 0.123, 0.027, 
  36.9, "tests performed", "", "", "", "", "", "", "", "", "", 53.24, 
  2.20892331*^8, 255.573, 23.5, 4.495, 2.78, 5034.708, 4., 423.031, 8.35, 
  2.8, 36.7, 59.607, 0.6, 67.27, 0.557}, {"PAK", "Asia", "Pakistan", 
  "2020-10-26", 329375., 773., 763., 6745., 6., 10.286, 1491.111, 3.499, 
  3.454, 30.535, 0.027, 0.047, 1.19, "", "", "", "", "", "", "", "", 26492., 
  4.290545*^6, 19.424, 0.12, 27061., 0.123, 0.028, 35.5, "tests performed", 
  "", "", "", "", "", "", "", "", "", 53.24, 2.20892331*^8, 255.573, 23.5, 
  4.495, 2.78, 5034.708, 4., 423.031, 8.35, 2.8, 36.7, 59.607, 0.6, 67.27, 
  0.557}, {"PAK", "Asia", "Pakistan", "2020-10-27", 330200., 825., 779.429, 
  6759., 14., 9.571, 1494.846, 3.735, 3.529, 30.599, 0.063, 0.043, 1.2, "", 
  "", "", "", "", "", "", "", 27133., 4.317678*^6, 19.547, 0.123, 27944., 
  0.127, 0.028, 35.9, "tests performed", "", "", "", "", "", "", "", "", "", 
  53.24, 2.20892331*^8, 255.573, 23.5, 4.495, 2.78, 5034.708, 4., 423.031, 
  8.35, 2.8, 36.7, 59.607, 0.6, 67.27, 0.557}, 
 {"PAK", "Asia", "Pakistan", "2020-10-28", 331108., 908., 804., 6775., 16., 
  10.429, 1498.957, 4.111, 3.64, 30.671, 0.072, 0.047, 1.22, "", "", "", "", 
  "", "", "", "", 29477., 4.347155*^6, 19.68, 0.133, 28345., 0.128, 0.028, 
  35.3, "tests performed", "", "", "", "", "", "", "", "", "", 53.24, 
  2.20892331*^8, 255.573, 23.5, 4.495, 2.78, 5034.708, 4., 423.031, 8.35, 
  2.8, 36.7, 59.607, 0.6, 67.27, 0.557}, {"PAK", "Asia", "Pakistan", 
  "2020-10-29", 332186., 1078., 852.857, 6795., 20., 11.429, 1503.837, 4.88, 
  3.861, 30.762, 0.091, 0.052, 1.23, "", "", "", "", "", "", "", "", 29449., 
  4.376604*^6, 19.813, 0.133, 28476., 0.129, 0.03, 33.4, "tests performed", 
  "", "", "", "", "", "", "", "", "", 53.24, 2.20892331*^8, 255.573, 23.5, 
  4.495, 2.78, 5034.708, 4., 423.031, 8.35, 2.8, 36.7, 59.607, 0.6, 67.27, 
  0.557}, {"PAK", "Asia", "Pakistan", "2020-10-30", 332993., 807., 847.143, 
  6806., 11., 11.286, 1507.49, 3.653, 3.835, 30.811, 0.05, 0.051, 1.24, "", 
  "", "", "", "", "", "", "", 32933., 4.409537*^6, 19.962, 0.149, 29317., 
  0.133, 0.029, 34.6, "tests performed", "", "", "", "", "", "", "", "", "", 
  53.24, 2.20892331*^8, 255.573, 23.5, 4.495, 2.78, 5034.708, 4., 423.031, 
  8.35, 2.8, 36.7, 59.607, 0.6, 67.27, 0.557}, 
 {"PAK", "Asia", "Pakistan", "2020-10-31", 333970., 977., 867.857, 6823., 
  17., 12.429, 1511.913, 4.423, 3.929, 30.888, 0.077, 0.056, 1.26, "", "", 
  "", "", "", "", "", "", 21688., 4.431225*^6, 20.061, 0.098, 27985., 0.127, 
  0.031, 32.2, "tests performed", "", "", "", "", "", "", "", "", "", 53.24, 
  2.20892331*^8, 255.573, 23.5, 4.495, 2.78, 5034.708, 4., 423.031, 8.35, 
  2.8, 36.7, 59.607, 0.6, 67.27, 0.557}, {"PAK", "Asia", "Pakistan", 
  "2020-11-01", 335093., 1123., 927.286, 6835., 12., 13.714, 1516.997, 5.084, 
  4.198, 30.943, 0.054, 0.062, 1.28, "", "", "", "", "", "", "", "", 27665., 
  4.45889*^6, 20.186, 0.125, 27834., 0.126, 0.033, 30., "tests performed", 
  "", "", "", "", "", "", "", "", "", 53.24, 2.20892331*^8, 255.573, 23.5, 
  4.495, 2.78, 5034.708, 4., 423.031, 8.35, 2.8, 36.7, 59.607, 0.6, 67.27, 
  0.557}, {"PAK", "Asia", "Pakistan", "2020-11-02", 336260., 1167., 983.571, 
  6849., 14., 14.857, 1522.28, 5.283, 4.453, 31.006, 0.063, 0.067, 1.29, "", 
  "", "", "", "", "", "", "", 27953., 4.486843*^6, 20.312, 0.127, 28043., 
  0.127, 0.035, 28.5, "tests performed", "", "", "", "", "", "", "", "", "", 
  53.24, 2.20892331*^8, 255.573, 23.5, 4.495, 2.78, 5034.708, 4., 423.031, 
  8.35, 2.8, 36.7, 59.607, 0.6, 67.27, 0.557}, 
 {"PAK", "Asia", "Pakistan", "2020-11-03", 337573., 1313., 1053.286, 6867., 
  18., 15.429, 1528.224, 5.944, 4.768, 31.088, 0.081, 0.07, 1.3, "", "", "", 
  "", "", "", "", "", 27984., 4.514827*^6, 20.439, 0.127, 28164., 0.128, 
  0.037, 26.7, "tests performed", "", "", "", "", "", "", "", "", "", 53.24, 
  2.20892331*^8, 255.573, 23.5, 4.495, 2.78, 5034.708, 4., 423.031, 8.35, 
  2.8, 36.7, 59.607, 0.6, 67.27, 0.557}, {"PAK", "Asia", "Pakistan", 
  "2020-11-04", 338875., 1302., 1109.571, 6893., 26., 16.857, 1534.118, 
  5.894, 5.023, 31.205, 0.118, 0.076, 1.31, "", "", "", "", "", "", "", "", 
  26565., 4.541392*^6, 20.559, 0.12, 27748., 0.126, 0.04, 25., 
  "tests performed", "", "", "", "", "", "", "", "", "", 53.24, 
  2.20892331*^8, 255.573, 23.5, 4.495, 2.78, 5034.708, 4., 423.031, 8.35, 
  2.8, 36.7, 59.607, 0.6, 67.27, 0.557}, {"PAK", "Asia", "Pakistan", 
  "2020-11-05", 340251., 1376., 1152.143, 6923., 30., 18.286, 1540.348, 
  6.229, 5.216, 31.341, 0.136, 0.083, 1.31, "", "", "", "", "", "", "", "", 
  32376., 4.573768*^6, 20.706, 0.147, 28166., 0.128, 0.041, 24.4, 
  "tests performed", "", "", "", "", "", "", "", "", "", 53.24, 
  2.20892331*^8, 255.573, 23.5, 4.495, 2.78, 5034.708, 4., 423.031, 8.35, 
  2.8, 36.7, 59.607, 0.6, 67.27, 0.557}, {"PAK", "Asia", "Pakistan", 
  "2020-11-06", 341753., 1502., 1251.429, 6943., 20., 19.571, 1547.147, 6.8, 
  5.665, 31.432, 0.091, 0.089, 1.32, "", "", "", "", "", "", "", "", 35745., 
  4.609513*^6, 20.868, 0.162, 28568., 0.129, 0.044, 22.8, "tests performed", 
  "", "", "", "", "", "", "", "", "", 53.24, 2.20892331*^8, 255.573, 23.5, 
  4.495, 2.78, 5034.708, 4., 423.031, 8.35, 2.8, 36.7, 59.607, 0.6, 67.27, 
  0.557}, {"PAK", "Asia", "Pakistan", "2020-11-07", 343189., 1436., 1317., 
  6968., 25., 20.714, 1553.648, 6.501, 5.962, 31.545, 0.113, 0.094, 1.32, "", 
  "", "", "", "", "", "", "", 34400., 4.643913*^6, 21.023, 0.156, 30384., 
  0.138, 0.043, 23.1, "tests performed", "", "", "", "", "", "", "", "", "", 
  53.24, 2.20892331*^8, 255.573, 23.5, 4.495, 2.78, 5034.708, 4., 423.031, 
  8.35, 2.8, 36.7, 59.607, 0.6, 67.27, 0.557}, 
 {"PAK", "Asia", "Pakistan", "2020-11-08", 344839., 1650., 1392.286, 6977., 
  9., 20.286, 1561.118, 7.47, 6.303, 31.586, 0.041, 0.092, 1.33, "", "", "", 
  "", "", "", "", "", 32350., 4.676263*^6, 21.17, 0.146, 31053., 0.141, 
  0.045, 22.3, "tests performed", "", "", "", "", "", "", "", "", "", 53.24, 
  2.20892331*^8, 255.573, 23.5, 4.495, 2.78, 5034.708, 4., 423.031, 8.35, 
  2.8, 36.7, 59.607, 0.6, 67.27, 0.557}, {"PAK", "Asia", "Pakistan", 
  "2020-11-09", 346476., 1637., 1459.429, 7000., 23., 21.571, 1568.529, 
  7.411, 6.607, 31.69, 0.104, 0.098, 1.33, "", "", "", "", "", "", "", "", 
  33340., 4.709603*^6, 21.321, 0.151, 31823., 0.144, 0.046, 21.8, 
  "tests performed", "", "", "", "", "", "", "", "", "", 47.69, 
  2.20892331*^8, 255.573, 23.5, 4.495, 2.78, 5034.708, 4., 423.031, 8.35, 
  2.8, 36.7, 59.607, 0.6, 67.27, 0.557}, {"PAK", "Asia", "Pakistan", 
  "2020-11-10", 348184., 1708., 1515.857, 7021., 21., 22., 1576.261, 7.732, 
  6.862, 31.785, 0.095, 0.1, 1.33, "", "", "", "", "", "", "", "", 31904., 
  4.741507*^6, 21.465, 0.144, 32383., 0.147, 0.047, 21.4, "tests performed", 
  "", "", "", "", "", "", "", "", "", 47.69, 2.20892331*^8, 255.573, 23.5, 
  4.495, 2.78, 5034.708, 4., 423.031, 8.35, 2.8, 36.7, 59.607, 0.6, 67.27, 
  0.557}, {"PAK", "Asia", "Pakistan", "2020-11-11", 349992., 1808., 1588.143, 
  7055., 34., 23.143, 1584.446, 8.185, 7.19, 31.939, 0.154, 0.105, 1.33, "", 
  "", "", "", "", "", "", "", 31989., 4.773496*^6, 21.61, 0.145, 33158., 
  0.15, 0.048, 20.9, "tests performed", "", "", "", "", "", "", "", "", "", 
  47.69, 2.20892331*^8, 255.573, 23.5, 4.495, 2.78, 5034.708, 4., 423.031, 
  8.35, 2.8, 36.7, 59.607, 0.6, 67.27, 0.557}, 
 {"PAK", "Asia", "Pakistan", "2020-11-12", 352296., 2304., 1720.714, 7092., 
  37., 24.143, 1594.877, 10.43, 7.79, 32.106, 0.168, 0.109, 1.33, "", "", "", 
  "", "", "", "", "", 36686., 4.810182*^6, 21.776, 0.166, 33773., 0.153, 
  0.051, 19.6, "tests performed", "", "", "", "", "", "", "", "", "", 47.69, 
  2.20892331*^8, 255.573, 23.5, 4.495, 2.78, 5034.708, 4., 423.031, 8.35, 
  2.8, 36.7, 59.607, 0.6, 67.27, 0.557}, {"PAK", "Asia", "Pakistan", 
  "2020-11-13", 354461., 2165., 1815.429, 7109., 17., 23.714, 1604.678, 
  9.801, 8.219, 32.183, 0.077, 0.107, 1.33, "", "", "", "", "", "", "", "", 
  36923., 4.847105*^6, 21.943, 0.167, 33942., 0.154, 0.053, 18.7, 
  "tests performed", "", "", "", "", "", "", "", "", "", 47.69, 
  2.20892331*^8, 255.573, 23.5, 4.495, 2.78, 5034.708, 4., 423.031, 8.35, 
  2.8, 36.7, 59.607, 0.6, 67.27, 0.557}, {"PAK", "Asia", "Pakistan", 
  "2020-11-14", 356904., 2443., 1959.286, 7141., 32., 24.714, 1615.737, 
  11.06, 8.87, 32.328, 0.145, 0.112, 1.32, "", "", "", "", "", "", "", "", 
  34535., 4.88164*^6, 22.1, 0.156, 33961., 0.154, 0.058, 17.3, 
  "tests performed", "", "", "", "", "", "", "", "", "", 47.69, 
  2.20892331*^8, 255.573, 23.5, 4.495, 2.78, 5034.708, 4., 423.031, 8.35, 
  2.8, 36.7, 59.607, 0.6, 67.27, 0.557}, {"PAK", "Asia", "Pakistan", 
  "2020-11-15", 359032., 2128., 2027.571, 7160., 19., 26.143, 1625.371, 
  9.634, 9.179, 32.414, 0.086, 0.118, 1.31, "", "", "", "", "", "", "", "", 
  39410., 4.92105*^6, 22.278, 0.178, 34970., 0.158, 0.058, 17.2, 
  "tests performed", "", "", "", "", "", "", "", "", "", 47.69, 
  2.20892331*^8, 255.573, 23.5, 4.495, 2.78, 5034.708, 4., 423.031, 8.35, 
  2.8, 36.7, 59.607, 0.6, 67.27, 0.557}, {"PAK", "Asia", "Pakistan", 
  "2020-11-16", 361082., 2050., 2086.571, 7193., 33., 27.571, 1634.652, 
  9.281, 9.446, 32.563, 0.149, 0.125, 1.29, "", "", "", "", "", "", "", "", 
  29511., 4.950561*^6, 22.412, 0.134, 34423., 0.156, 0.061, 16.5, 
  "tests performed", "", "", "", "", "", "", "", "", "", 47.69, 
  2.20892331*^8, 255.573, 23.5, 4.495, 2.78, 5034.708, 4., 423.031, 8.35, 
  2.8, 36.7, 59.607, 0.6, 67.27, 0.557}, {"PAK", "Asia", "Pakistan", 
  "2020-11-17", 363380., 2298., 2170.857, 7230., 37., 29.857, 1645.055, 
  10.403, 9.828, 32.731, 0.168, 0.135, 1.28, "", "", "", "", "", "", "", "", 
  29378., 4.979939*^6, 22.545, 0.133, 34062., 0.154, 0.064, 15.7, 
  "tests performed", "", "", "", "", "", "", "", "", "", 47.69, 
  2.20892331*^8, 255.573, 23.5, 4.495, 2.78, 5034.708, 4., 423.031, 8.35, 
  2.8, 36.7, 59.607, 0.6, 67.27, 0.557}, {"PAK", "Asia", "Pakistan", 
  "2020-11-18", 365927., 2547., 2276.429, 7248., 18., 27.571, 1656.585, 
  11.531, 10.306, 32.812, 0.081, 0.125, 1.27, "", "", "", "", "", "", "", "", 
  38544., 5.018483*^6, 22.719, 0.174, 34998., 0.158, 0.065, 15.4, 
  "tests performed", "", "", "", "", "", "", "", "", "", 47.69, 
  2.20892331*^8, 255.573, 23.5, 4.495, 2.78, 5034.708, 4., 423.031, 8.35, 
  2.8, 36.7, 59.607, 0.6, 67.27, 0.557}, {"PAK", "Asia", "Pakistan", 
  "2020-11-19", 368665., 2738., 2338.429, 7561., 313., 67., 1668.981, 12.395, 
  10.586, 34.229, 1.417, 0.303, 1.26, "", "", "", "", "", "", "", "", 36899., 
  5.055382*^6, 22.886, 0.167, 35029., 0.159, 0.067, 15., "tests performed", 
  "", "", "", "", "", "", "", "", "", 47.69, 2.20892331*^8, 255.573, 23.5, 
  4.495, 2.78, 5034.708, 4., 423.031, 8.35, 2.8, 36.7, 59.607, 0.6, 67.27, 
  0.557}, {"PAK", "Asia", "Pakistan", "2020-11-20", 371508., 2843., 2435.286, 
  7603., 42., 70.571, 1681.851, 12.871, 11.025, 34.419, 0.19, 0.319, 1.26, 
  "", "", "", "", "", "", "", "", 42909., 5.098291*^6, 23.08, 0.194, 35884., 
  0.162, 0.068, 14.7, "tests performed", "", "", "", "", "", "", "", "", "", 
  58.8, 2.20892331*^8, 255.573, 23.5, 4.495, 2.78, 5034.708, 4., 423.031, 
  8.35, 2.8, 36.7, 59.607, 0.6, 67.27, 0.557}, 
 {"PAK", "Asia", "Pakistan", "2020-11-21", 374173., 2665., 2467., 7662., 59., 
  74.429, 1693.916, 12.065, 11.168, 34.687, 0.267, 0.337, 1.24, "", "", "", 
  "", "", "", "", "", 43112., 5.141403*^6, 23.276, 0.195, 37109., 0.168, 
  0.066, 15., "tests performed", "", "", "", "", "", "", "", "", "", 58.8, 
  2.20892331*^8, 255.573, 23.5, 4.495, 2.78, 5034.708, 4., 423.031, 8.35, 
  2.8, 36.7, 59.607, 0.6, 67.27, 0.557}, {"PAK", "Asia", "Pakistan", 
  "2020-11-22", 376929., 2756., 2556.714, 7696., 34., 76.571, 1706.392, 
  12.477, 11.574, 34.841, 0.154, 0.347, 1.23, "", "", "", "", "", "", "", "", 
  38623., 5.180026*^6, 23.45, 0.175, 36997., 0.167, 0.069, 14.5, 
  "tests performed", "", "", "", "", "", "", "", "", "", 58.8, 2.20892331*^8, 
  255.573, 23.5, 4.495, 2.78, 5034.708, 4., 423.031, 8.35, 2.8, 36.7, 59.607, 
  0.6, 67.27, 0.557}, {"PAK", "Asia", "Pakistan", "2020-11-23", 379883., 
  2954., 2685.857, 7744., 48., 78.714, 1719.765, 13.373, 12.159, 35.058, 
  0.217, 0.356, 1.22, "", "", "", "", "", "", "", "", 36929., 5.216955*^6, 
  23.618, 0.167, 38056., 0.172, 0.071, 14.2, "tests performed", "", "", "", 
  "", "", "", "", "", "", 58.8, 2.20892331*^8, 255.573, 23.5, 4.495, 2.78, 
  5034.708, 4., 423.031, 8.35, 2.8, 36.7, 59.607, 0.6, 67.27, 0.557}, 
 {"PAK", "Asia", "Pakistan", "2020-11-24", 382892., 3009., 2787.429, 7803., 
  59., 81.857, 1733.387, 13.622, 12.619, 35.325, 0.267, 0.371, 1.21, "", "", 
  "", "", "", "", "", "", 39165., 5.25612*^6, 23.795, 0.177, 39454., 0.179, 
  0.071, 14.2, "tests performed", "", "", "", "", "", "", "", "", "", 58.8, 
  2.20892331*^8, 255.573, 23.5, 4.495, 2.78, 5034.708, 4., 423.031, 8.35, 
  2.8, 36.7, 59.607, 0.6, 67.27, 0.557}, {"PAK", "Asia", "Pakistan", 
  "2020-11-25", 386198., 3306., 2895.857, 7843., 40., 85., 1748.354, 14.967, 
  13.11, 35.506, 0.181, 0.385, 1.19, "", "", "", "", "", "", "", "", 41583., 
  5.297703*^6, 23.983, 0.188, 39889., 0.181, 0.073, 13.8, "tests performed", 
  "", "", "", "", "", "", "", "", "", 58.8, 2.20892331*^8, 255.573, 23.5, 
  4.495, 2.78, 5034.708, 4., 423.031, 8.35, 2.8, 36.7, 59.607, 0.6, 67.27, 
  0.557}, {"PAK", "Asia", "Pakistan", "2020-11-26", 389311., 3113., 2949.429, 
  7897., 54., 48., 1762.447, 14.093, 13.352, 35.75, 0.244, 0.217, 1.17, "", 
  "", "", "", "", "", "", "", 45999., 5.343702*^6, 24.191, 0.208, 41189., 
  0.186, 0.072, 14., "tests performed", "", "", "", "", "", "", "", "", "", 
  64.35, 2.20892331*^8, 255.573, 23.5, 4.495, 2.78, 5034.708, 4., 423.031, 
  8.35, 2.8, 36.7, 59.607, 0.6, 67.27, 0.557}, 
 {"PAK", "Asia", "Pakistan", "2020-11-27", 392356., 3045., 2978.286, 7942., 
  45., 48.429, 1776.232, 13.785, 13.483, 35.954, 0.204, 0.219, 1.15, "", "", 
  "", "", "", "", "", "", 43214., 5.386916*^6, 24.387, 0.196, 41232., 0.187, 
  0.072, 13.8, "tests performed", "", "", "", "", "", "", "", "", "", 64.35, 
  2.20892331*^8, 255.573, 23.5, 4.495, 2.78, 5034.708, 4., 423.031, 8.35, 
  2.8, 36.7, 59.607, 0.6, 67.27, 0.557}, {"PAK", "Asia", "Pakistan", 
  "2020-11-28", 395185., 2829., 3001.714, 7985., 43., 46.143, 1789.039, 
  12.807, 13.589, 36.149, 0.195, 0.209, 1.14, "", "", "", "", "", "", "", "", 
  48223., 5.435139*^6, 24.605, 0.218, 41962., 0.19, 0.072, 14., 
  "tests performed", "", "", "", "", "", "", "", "", "", 64.35, 
  2.20892331*^8, 255.573, 23.5, 4.495, 2.78, 5034.708, 4., 423.031, 8.35, 
  2.8, 36.7, 59.607, 0.6, 67.27, 0.557}, {"PAK", "Asia", "Pakistan", 
  "2020-11-29", 398024., 2839., 3013.571, 8025., 40., 47., 1801.891, 12.852, 
  13.643, 36.33, 0.181, 0.213, 1.12, "", "", "", "", "", "", "", "", 40369., 
  5.475508*^6, 24.788, 0.183, 42212., 0.191, 0.071, 14., "tests performed", 
  "", "", "", "", "", "", "", "", "", 64.35, 2.20892331*^8, 255.573, 23.5, 
  4.495, 2.78, 5034.708, 4., 423.031, 8.35, 2.8, 36.7, 59.607, 0.6, 67.27, 
  0.557}, {"PAK", "Asia", "Pakistan", "2020-11-30", 400482., 2458., 2942.714, 
  8091., 66., 49.571, 1813.019, 11.128, 13.322, 36.629, 0.299, 0.224, 1.11, 
  "", "", "", "", "", "", "", "", 33302., 5.50881*^6, 24.939, 0.151, 41694., 
  0.189, 0.071, 14.2, "tests performed", "", "", "", "", "", "", "", "", "", 
  64.35, 2.20892331*^8, 255.573, 23.5, 4.495, 2.78, 5034.708, 4., 423.031, 
  8.35, 2.8, 36.7, 59.607, 0.6, 67.27, 0.557}, 
 {"PAK", "Asia", "Pakistan", "2020-12-01", 403311., 2829., 2917., 8166., 75., 
  51.857, 1825.826, 12.807, 13.206, 36.968, 0.34, 0.235, 1.1, "", "", "", "", 
  "", "", "", "", 40969., 5.549779*^6, 25.124, 0.185, 41951., 0.19, 0.07, 
  14.4, "tests performed", "", "", "", "", "", "", "", "", "", 64.35, 
  2.20892331*^8, 255.573, 23.5, 4.495, 2.78, 5034.708, 4., 423.031, 8.35, 
  2.8, 36.7, 59.607, 0.6, 67.27, 0.557}, {"PAK", "Asia", "Pakistan", 
  "2020-12-02", 406810., 3499., 2944.571, 8205., 39., 51.714, 1841.666, 
  15.84, 13.33, 37.145, 0.177, 0.234, 1.1, "", "", "", "", "", "", "", "", 
  35197., 5.584976*^6, 25.284, 0.159, 41039., 0.186, 0.072, 13.9, 
  "tests performed", "", "", "", "", "", "", "", "", "", 64.35, 
  2.20892331*^8, 255.573, 23.5, 4.495, 2.78, 5034.708, 4., 423.031, 8.35, 
  2.8, 36.7, 59.607, 0.6, 67.27, 0.557}, {"PAK", "Asia", "Pakistan", 
  "2020-12-03", 410072., 3262., 2965.857, 8260., 55., 51.857, 1856.434, 
  14.767, 13.427, 37.394, 0.249, 0.235, 1.09, "", "", "", "", "", "", "", "", 
  42563., 5.627539*^6, 25.476, 0.193, 40548., 0.184, 0.073, 13.7, 
  "tests performed", "", "", "", "", "", "", "", "", "", 64.35, 
  2.20892331*^8, 255.573, 23.5, 4.495, 2.78, 5034.708, 4., 423.031, 8.35, 
  2.8, 36.7, 59.607, 0.6, 67.27, 0.557}, {"PAK", "Asia", "Pakistan", 
  "2020-12-04", 413191., 3119., 2976.429, 8303., 43., 51.571, 1870.554, 
  14.12, 13.475, 37.588, 0.195, 0.233, 1.08, "", "", "", "", "", "", "", "", 
  44627., 5.672166*^6, 25.678, 0.202, 40750., 0.184, 0.073, 13.7, 
  "tests performed", "", "", "", "", "", "", "", "", "", 64.35, 
  2.20892331*^8, 255.573, 23.5, 4.495, 2.78, 5034.708, 4., 423.031, 8.35, 
  2.8, 36.7, 59.607, 0.6, 67.27, 0.557}, {"PAK", "Asia", "Pakistan", 
  "2020-12-05", 416499., 3308., 3044.857, 8361., 58., 53.714, 1885.529, 
  14.976, 13.784, 37.851, 0.263, 0.243, 1.07, "", "", "", "", "", "", "", "", 
  41175., 5.713341*^6, 25.865, 0.186, 39743., 0.18, 0.077, 13.1, 
  "tests performed", "", "", "", "", "", "", "", "", "", 64.35, 
  2.20892331*^8, 255.573, 23.5, 4.495, 2.78, 5034.708, 4., 423.031, 8.35, 
  2.8, 36.7, 59.607, 0.6, 67.27, 0.557}, {"PAK", "Asia", "Pakistan", 
  "2020-12-06", 420294., 3795., 3181.429, 8398., 37., 53.286, 1902.71, 17.18, 
  14.403, 38.019, 0.168, 0.241, 1.06, "", "", "", "", "", "", "", "", 41645., 
  5.754986*^6, 26.053, 0.189, 39925., 0.181, 0.08, 12.5, "tests performed", 
  "", "", "", "", "", "", "", "", "", 64.35, 2.20892331*^8, 255.573, 23.5, 
  4.495, 2.78, 5034.708, 4., 423.031, 8.35, 2.8, 36.7, 59.607, 0.6, 67.27, 
  0.557}, {"PAK", "Asia", "Pakistan", "2020-12-07", 423179., 2885., 3242.429, 
  8487., 89., 56.571, 1915.77, 13.061, 14.679, 38.421, 0.403, 0.256, 1.04, 
  "", "", "", "", "", "", "", "", 39256., 5.794242*^6, 26.231, 0.178, 40776., 
  0.185, 0.08, 12.6, "tests performed", "", "", "", "", "", "", "", "", "", 
  64.35, 2.20892331*^8, 255.573, 23.5, 4.495, 2.78, 5034.708, 4., 423.031, 
  8.35, 2.8, 36.7, 59.607, 0.6, 67.27, 0.557}, 
 {"PAK", "Asia", "Pakistan", "2020-12-08", 426142., 2963., 3261.571, 8547., 
  60., 54.429, 1929.184, 13.414, 14.765, 38.693, 0.272, 0.246, 1.03, "", "", 
  "", "", "", "", "", "", 33610., 5.827852*^6, 26.383, 0.152, 39725., 0.18, 
  0.082, 12.2, "tests performed", "", "", "", "", "", "", "", "", "", 64.35, 
  2.20892331*^8, 255.573, 23.5, 4.495, 2.78, 5034.708, 4., 423.031, 8.35, 
  2.8, 36.7, 59.607, 0.6, 67.27, 0.557}, {"PAK", "Asia", "Pakistan", 
  "2020-12-09", 429280., 3138., 3210., 8603., 56., 56.857, 1943.39, 14.206, 
  14.532, 38.947, 0.254, 0.257, 1.01, "", "", "", "", "", "", "", "", 38092., 
  5.865944*^6, 26.556, 0.172, 40138., 0.182, 0.08, 12.5, "tests performed", 
  "", "", "", "", "", "", "", "", "", 64.35, 2.20892331*^8, 255.573, 23.5, 
  4.495, 2.78, 5034.708, 4., 423.031, 8.35, 2.8, 36.7, 59.607, 0.6, 67.27, 
  0.557}, {"PAK", "Asia", "Pakistan", "2020-12-10", 432327., 3047., 3179.286, 
  8653., 50., 56.143, 1957.184, 13.794, 14.393, 39.173, 0.226, 0.254, 0.99, 
  "", "", "", "", "", "", "", "", 40202., 5.906146*^6, 26.738, 0.182, 39801., 
  0.18, 0.08, 12.5, "tests performed", "", "", "", "", "", "", "", "", "", 
  64.35, 2.20892331*^8, 255.573, 23.5, 4.495, 2.78, 5034.708, 4., 423.031, 
  8.35, 2.8, 36.7, 59.607, 0.6, 67.27, 0.557}, 
 {"PAK", "Asia", "Pakistan", "2020-12-11", 435056., 2729., 3123.571, 8724., 
  71., 60.143, 1969.539, 12.354, 14.141, 39.494, 0.321, 0.272, 0.98, "", "", 
  "", "", "", "", "", "", 42596., 5.948742*^6, 26.931, 0.193, 39511., 0.179, 
  0.079, 12.6, "tests performed", "", "", "", "", "", "", "", "", "", 64.35, 
  2.20892331*^8, 255.573, 23.5, 4.495, 2.78, 5034.708, 4., 423.031, 8.35, 
  2.8, 36.7, 59.607, 0.6, 67.27, 0.557}, {"PAK", "Asia", "Pakistan", 
  "2020-12-12", 438425., 3369., 3132.286, 8796., 72., 62.143, 1984.79, 
  15.252, 14.18, 39.82, 0.326, 0.281, 0.97, "", "", "", "", "", "", "", "", 
  41426., 5.990168*^6, 27.118, 0.188, 39547., 0.179, 0.079, 12.6, 
  "tests performed", "", "", "", "", "", "", "", "", "", 64.35, 
  2.20892331*^8, 255.573, 23.5, 4.495, 2.78, 5034.708, 4., 423.031, 8.35, 
  2.8, 36.7, 59.607, 0.6, 67.27, 0.557}, {"PAK", "Asia", "Pakistan", 
  "2020-12-13", 440787., 2362., 2927.571, 8832., 36., 62., 1995.483, 10.693, 
  13.253, 39.983, 0.163, 0.281, 0.96, "", "", "", "", "", "", "", "", 42222., 
  6.03239*^6, 27.309, 0.191, 39629., 0.179, 0.074, 13.5, "tests performed", 
  "", "", "", "", "", "", "", "", "", 64.35, 2.20892331*^8, 255.573, 23.5, 
  4.495, 2.78, 5034.708, 4., 423.031, 8.35, 2.8, 36.7, 59.607, 0.6, 67.27, 
  0.557}, {"PAK", "Asia", "Pakistan", "2020-12-14", 443246., 2459., 2866.714, 
  8905., 73., 59.714, 2006.616, 11.132, 12.978, 40.314, 0.33, 0.27, 0.95, "", 
  "", "", "", "", "", "", "", 31830., 6.06422*^6, 27.453, 0.144, 38568., 
  0.175, 0.074, 13.5, "tests performed", "", "", "", "", "", "", "", "", "", 
  64.35, 2.20892331*^8, 255.573, 23.5, 4.495, 2.78, 5034.708, 4., 423.031, 
  8.35, 2.8, 36.7, 59.607, 0.6, 67.27, 0.557}, 
 {"PAK", "Asia", "Pakistan", "2020-12-15", 445977., 2731., 2833.571, 9010., 
  105., 66.143, 2018.979, 12.363, 12.828, 40.789, 0.475, 0.299, 0.94, "", "", 
  "", "", "", "", "", "", "", "", "", "", 38951., 0.176, 0.073, 13.7, 
  "tests performed", "", "", "", "", "", "", "", "", "", 64.35, 
  2.20892331*^8, 255.573, 23.5, 4.495, 2.78, 5034.708, 4., 423.031, 8.35, 
  2.8, 36.7, 59.607, 0.6, 67.27, 0.557}, {"PAK", "Asia", "Pakistan", 
  "2020-12-16", 448522., 2545., 2748.857, 9080., 70., 68.143, 2030.501, 
  11.521, 12.444, 41.106, 0.317, 0.308, 0.93, "", "", "", "", "", "", "", "", 
  "", 6.136799*^6, 27.782, "", 38694., 0.175, 0.071, 14.1, "tests performed", 
  "", "", "", "", "", "", "", "", "", 64.35, 2.20892331*^8, 255.573, 23.5, 
  4.495, 2.78, 5034.708, 4., 423.031, 8.35, 2.8, 36.7, 59.607, 0.6, 67.27, 
  0.557}, {"PAK", "Asia", "Pakistan", "2020-12-17", 451494., 2972., 2738.143, 
  9164., 84., 73., 2043.955, 13.455, 12.396, 41.486, 0.38, 0.33, 0.93, "", 
  "", "", "", "", "", "", "", 40090., 6.176889*^6, 27.963, 0.181, 38678., 
  0.175, 0.071, 14.1, "tests performed", "", "", "", "", "", "", "", "", "", 
  64.35, 2.20892331*^8, 255.573, 23.5, 4.495, 2.78, 5034.708, 4., 423.031, 
  8.35, 2.8, 36.7, 59.607, 0.6, 67.27, 0.557}, 
 {"PAK", "Asia", "Pakistan", "2020-12-18", 454673., 3179., 2802.429, 9250., 
  86., 75.143, 2058.347, 14.392, 12.687, 41.876, 0.389, 0.34, 0.92, "", "", 
  "", "", "", "", "", "", 39171., 6.21606*^6, 28.141, 0.177, 38188., 0.173, 
  0.073, 13.6, "tests performed", "", "", "", "", "", "", "", "", "", 64.35, 
  2.20892331*^8, 255.573, 23.5, 4.495, 2.78, 5034.708, 4., 423.031, 8.35, 
  2.8, 36.7, 59.607, 0.6, 67.27, 0.557}, {"PAK", "Asia", "Pakistan", 
  "2020-12-19", 457288., 2615., 2694.714, 9330., 80., 76.286, 2070.185, 
  11.838, 12.199, 42.238, 0.362, 0.345, 0.91, "", "", "", "", "", "", "", "", 
  48075., 6.264135*^6, 28.358, 0.218, 39138., 0.177, 0.069, 14.5, 
  "tests performed", "", "", "", "", "", "", "", "", "", 64.35, 
  2.20892331*^8, 255.573, 23.5, 4.495, 2.78, 5034.708, 4., 423.031, 8.35, 
  2.8, 36.7, 59.607, 0.6, 67.27, 0.557}, {"PAK", "Asia", "Pakistan", 
  "2020-12-20", 458968., 1680., 2597.286, 9392., 62., 80., 2077.791, 7.606, 
  11.758, 42.518, 0.281, 0.362, 0.9, "", "", "", "", "", "", "", "", 37206., 
  6.301341*^6, 28.527, 0.168, 38422., 0.174, 0.068, 14.8, "tests performed", 
  "", "", "", "", "", "", "", "", "", 64.35, 2.20892331*^8, 255.573, 23.5, 
  4.495, 2.78, 5034.708, 4., 423.031, 8.35, 2.8, 36.7, 59.607, 0.6, 67.27, 
  0.557}, {"PAK", "Asia", "Pakistan", "2020-12-21", 460672., 1704., 2489.429, 
  9474., 82., 81.286, 2085.505, 7.714, 11.27, 42.89, 0.371, 0.368, 0.89, "", 
  "", "", "", "", "", "", "", 34772., 6.336113*^6, 28.684, 0.157, 38842., 
  0.176, 0.064, 15.6, "tests performed", "", "", "", "", "", "", "", "", "", 
  64.35, 2.20892331*^8, 255.573, 23.5, 4.495, 2.78, 5034.708, 4., 423.031, 
  8.35, 2.8, 36.7, 59.607, 0.6, 67.27, 0.557}, 
 {"PAK", "Asia", "Pakistan", "2020-12-22", 462814., 2142., 2405.286, 9557., 
  83., 78.143, 2095.202, 9.697, 10.889, 43.265, 0.376, 0.354, 0.89, "", "", 
  "", "", "", "", "", "", 34594., 6.370707*^6, 28.841, 0.157, 38600., 0.175, 
  0.062, 16., "tests performed", "", "", "", "", "", "", "", "", "", 64.35, 
  2.20892331*^8, 255.573, 23.5, 4.495, 2.78, 5034.708, 4., 423.031, 8.35, 
  2.8, 36.7, 59.607, 0.6, 67.27, 0.557}, {"PAK", "Asia", "Pakistan", 
  "2020-12-23", 465070., 2256., 2364., 9668., 111., 84., 2105.415, 10.213, 
  10.702, 43.768, 0.503, 0.38, 0.89, "", "", "", "", "", "", "", "", 35574., 
  6.406281*^6, 29.002, 0.161, 38497., 0.174, 0.061, 16.3, "tests performed", 
  "", "", "", "", "", "", "", "", "", 64.35, 2.20892331*^8, 255.573, 23.5, 
  4.495, 2.78, 5034.708, 4., 423.031, 8.35, 2.8, 36.7, 59.607, 0.6, 67.27, 
  0.557}, {"PAK", "Asia", "Pakistan", "2020-12-24", 467222., 2152., 2246.857, 
  9753., 85., 84.143, 2115.157, 9.742, 10.172, 44.153, 0.385, 0.381, 0.89, 
  "", "", "", "", "", "", "", "", 21959., 6.42824*^6, 29.101, 0.099, 35907., 
  0.163, 0.063, 16., "tests performed", "", "", "", "", "", "", "", "", "", 
  64.35, 2.20892331*^8, 255.573, 23.5, 4.495, 2.78, 5034.708, 4., 423.031, 
  8.35, 2.8, 36.7, 59.607, 0.6, 67.27, 0.557}, 
 {"PAK", "Asia", "Pakistan", "2020-12-25", 469482., 2260., 2115.571, 9816., 
  63., 80.857, 2125.388, 10.231, 9.577, 44.438, 0.285, 0.366, 0.9, "", "", 
  "", "", "", "", "", "", 54649., 6.482889*^6, 29.349, 0.247, 38118., 0.173, 
  0.056, 18., "tests performed", "", "", "", "", "", "", "", "", "", 64.35, 
  2.20892331*^8, 255.573, 23.5, 4.495, 2.78, 5034.708, 4., 423.031, 8.35, 
  2.8, 36.7, 59.607, 0.6, 67.27, 0.557}, {"PAK", "Asia", "Pakistan", 
  "2020-12-26", 471335., 1853., 2006.714, 9874., 58., 77.714, 2133.777, 
  8.389, 9.085, 44.701, 0.263, 0.352, 0.91, "", "", "", "", "", "", "", "", 
  40953., 6.523842*^6, 29.534, 0.185, 37101., 0.168, 0.054, 18.5, 
  "tests performed", "", "", "", "", "", "", "", "", "", 64.35, 
  2.20892331*^8, 255.573, 23.5, 4.495, 2.78, 5034.708, 4., 423.031, 8.35, 
  2.8, 36.7, 59.607, 0.6, 67.27, 0.557}, {"PAK", "Asia", "Pakistan", 
  "2020-12-27", 473309., 1974., 2048.714, 9929., 55., 76.714, 2142.714, 
  8.936, 9.275, 44.95, 0.249, 0.347, 0.92, "", "", "", "", "", "", "", "", 
  33270., 6.557112*^6, 29.685, 0.151, 36539., 0.165, 0.056, 17.8, 
  "tests performed", "", "", "", "", "", "", "", "", "", 64.35, 
  2.20892331*^8, 255.573, 23.5, 4.495, 2.78, 5034.708, 4., 423.031, 8.35, 
  2.8, 36.7, 59.607, 0.6, 67.27, 0.557}, {"PAK", "Asia", "Pakistan", 
  "2020-12-28", 475085., 1776., 2059., 9992., 63., 74., 2150.754, 8.04, 
  9.321, 45.235, 0.285, 0.335, 0.93, "", "", "", "", "", "", "", "", 32205., 
  6.589317*^6, 29.83, 0.146, 36172., 0.164, 0.057, 17.6, "tests performed", 
  "", "", "", "", "", "", "", "", "", 64.35, 2.20892331*^8, 255.573, 23.5, 
  4.495, 2.78, 5034.708, 4., 423.031, 8.35, 2.8, 36.7, 59.607, 0.6, 67.27, 
  0.557}, {"PAK", "Asia", "Pakistan", "2020-12-29", 477240., 2155., 2060.857, 
  10047., 55., 70., 2160.51, 9.756, 9.33, 45.484, 0.249, 0.317, 0.94, "", "", 
  "", "", "", "", "", "", 30666., 6.619983*^6, 29.969, 0.139, 35611., 0.161, 
  0.058, 17.3, "tests performed", "", "", "", "", "", "", "", "", "", 64.35, 
  2.20892331*^8, 255.573, 23.5, 4.495, 2.78, 5034.708, 4., 423.031, 8.35, 
  2.8, 36.7, 59.607, 0.6, 67.27, 0.557}, {"PAK", "Asia", "Pakistan", 
  "2020-12-30", 479715., 2475., 2092.143, 10105., 58., 62.429, 2171.714, 
  11.205, 9.471, 45.746, 0.263, 0.283, 0.95, "", "", "", "", "", "", "", "", 
  36390., 6.656373*^6, 30.134, 0.165, 35727., 0.162, 0.059, 17.1, 
  "tests performed", "", "", "", "", "", "", "", "", "", 64.35, 
  2.20892331*^8, 255.573, 23.5, 4.495, 2.78, 5034.708, 4., 423.031, 8.35, 
  2.8, 36.7, 59.607, 0.6, 67.27, 0.557}, {"PAK", "Asia", "Pakistan", 
  "2020-12-31", 482178., 2463., 2136.571, 10176., 71., 60.429, 2182.864, 
  11.15, 9.672, 46.068, 0.321, 0.274, 0.96, "", "", "", "", "", "", "", "", 
  39695., 6.696068*^6, 30.314, 0.18, 38261., 0.173, 0.056, 17.9, 
  "tests performed", "", "", "", "", "", "", "", "", "", 64.35, 
  2.20892331*^8, 255.573, 23.5, 4.495, 2.78, 5034.708, 4., 423.031, 8.35, 
  2.8, 36.7, 59.607, 0.6, 67.27, 0.557}, {"PAK", "Asia", "Pakistan", 
  "2021-01-01", 484362., 2184., 2125.714, 10258., 82., 63.143, 2192.752, 
  9.887, 9.623, 46.439, 0.371, 0.286, 0.96, "", "", "", "", "", "", "", "", 
  41039., 6.737107*^6, 30.5, 0.186, 36317., 0.164, 0.059, 17.1, 
  "tests performed", "", "", "", "", "", "", "", "", "", 64.35, 
  2.20892331*^8, 255.573, 23.5, 4.495, 2.78, 5034.708, 4., 423.031, 8.35, 
  2.8, 36.7, 59.607, 0.6, 67.27, 0.557}, {"PAK", "Asia", "Pakistan", 
  "2021-01-02", 486634., 2272., 2185.571, 10311., 53., 62.429, 2203.037, 
  10.286, 9.894, 46.679, 0.24, 0.283, 0.97, "", "", "", "", "", "", "", "", 
  38200., 6.775307*^6, 30.672, 0.173, 35924., 0.163, 0.061, 16.4, 
  "tests performed", "", "", "", "", "", "", "", "", "", 64.35, 
  2.20892331*^8, 255.573, 23.5, 4.495, 2.78, 5034.708, 4., 423.031, 8.35, 
  2.8, 36.7, 59.607, 0.6, 67.27, 0.557}, {"PAK", "Asia", "Pakistan", 
  "2021-01-03", 488529., 1895., 2174.286, 10350., 39., 60.143, 2211.616, 
  8.579, 9.843, 46.855, 0.177, 0.272, 0.97, "", "", "", "", "", "", "", "", 
  44392., 6.819699*^6, 30.873, 0.201, 37512., 0.17, 0.058, 17.3, 
  "tests performed", "", "", "", "", "", "", "", "", "", 64.35, 
  2.20892331*^8, 255.573, 23.5, 4.495, 2.78, 5034.708, 4., 423.031, 8.35, 
  2.8, 36.7, 59.607, 0.6, 67.27, 0.557}, {"PAK", "Asia", "Pakistan", 
  "2021-01-04", 490476., 1947., 2198.714, 10409., 59., 59.571, 2220.43, 
  8.814, 9.954, 47.123, 0.267, 0.27, 0.98, "", "", "", "", "", "", "", "", 
  30168., 6.849867*^6, 31.01, 0.137, 37221., 0.169, 0.059, 16.9, 
  "tests performed", "", "", "", "", "", "", "", "", "", 64.35, 
  2.20892331*^8, 255.573, 23.5, 4.495, 2.78, 5034.708, 4., 423.031, 8.35, 
  2.8, 36.7, 59.607, 0.6, 67.27, 0.557}, {"PAK", "Asia", "Pakistan", 
  "2021-01-05", 492594., 2118., 2193.429, 10461., 52., 59.143, 2230.019, 
  9.588, 9.93, 47.358, 0.235, 0.268, 0.99, "", "", "", "", "", "", "", "", 
  35073., 6.88494*^6, 31.169, 0.159, 37851., 0.171, 0.058, 17.3, 
  "tests performed", "", "", "", "", "", "", "", "", "", 64.35, 
  2.20892331*^8, 255.573, 23.5, 4.495, 2.78, 5034.708, 4., 423.031, 8.35, 
  2.8, 36.7, 59.607, 0.6, 67.27, 0.557}, {"PAK", "Asia", "Pakistan", 
  "2021-01-06", 495075., 2481., 2194.286, 10511., 50., 58., 2241.25, 11.232, 
  9.934, 47.584, 0.226, 0.263, 0.99, "", "", "", "", "", "", "", "", 38917., 
  6.923857*^6, 31.345, 0.176, 38212., 0.173, 0.057, 17.4, "tests performed", 
  "", "", "", "", "", "", "", "", "", 64.35, 2.20892331*^8, 255.573, 23.5, 
  4.495, 2.78, 5034.708, 4., 423.031, 8.35, 2.8, 36.7, 59.607, 0.6, 67.27, 
  0.557}, {"PAK", "Asia", "Pakistan", "2021-01-07", 497510., 2435., 2190.286, 
  10558., 47., 54.571, 2252.274, 11.023, 9.916, 47.797, 0.213, 0.247, 0.99, 
  "", "", "", "", "", "", "", "", 40480., 6.964337*^6, 31.528, 0.183, 38324., 
  0.173, 0.057, 17.5, "tests performed", "", "", "", "", "", "", "", "", "", 
  64.35, 2.20892331*^8, 255.573, 23.5, 4.495, 2.78, 5034.708, 4., 423.031, 
  8.35, 2.8, 36.7, 59.607, 0.6, 67.27, 0.557}, 
 {"PAK", "Asia", "Pakistan", "2021-01-08", 499517., 2007., 2165., 10598., 
  40., 48.571, 2261.36, 9.086, 9.801, 47.978, 0.181, 0.22, 1., "", "", "", 
  "", "", "", "", "", 38369., 7.002706*^6, 31.702, 0.174, 37943., 0.172, 
  0.057, 17.5, "tests performed", "", "", "", "", "", "", "", "", "", 64.35, 
  2.20892331*^8, 255.573, 23.5, 4.495, 2.78, 5034.708, 4., 423.031, 8.35, 
  2.8, 36.7, 59.607, 0.6, 67.27, 0.557}, {"PAK", "Asia", "Pakistan", 
  "2021-01-09", 502416., 2899., 2254.571, 10644., 46., 47.571, 2274.484, 
  13.124, 10.207, 48.186, 0.208, 0.215, 1., "", "", "", "", "", "", "", "", 
  40898., 7.043604*^6, 31.887, 0.185, 38328., 0.174, 0.059, 17., 
  "tests performed", "", "", "", "", "", "", "", "", "", 64.35, 
  2.20892331*^8, 255.573, 23.5, 4.495, 2.78, 5034.708, 4., 423.031, 8.35, 
  2.8, 36.7, 59.607, 0.6, 67.27, 0.557}, {"PAK", "Asia", "Pakistan", 
  "2021-01-10", 504293., 1877., 2252., 10676., 32., 46.571, 2282.981, 8.497, 
  10.195, 48.331, 0.145, 0.211, 1., "", "", "", "", "", "", "", "", 44410., 
  7.088014*^6, 32.088, 0.201, 38331., 0.174, 0.059, 17., "tests performed", 
  "", "", "", "", "", "", "", "", "", 64.35, 2.20892331*^8, 255.573, 23.5, 
  4.495, 2.78, 5034.708, 4., 423.031, 8.35, 2.8, 36.7, 59.607, 0.6, 67.27, 
  0.557}, {"PAK", "Asia", "Pakistan", "2021-01-11", 506701., 2408., 2317.857, 
  10717., 41., 44., 2293.882, 10.901, 10.493, 48.517, 0.186, 0.199, 1., "", 
  "", "", "", "", "", "", "", 34524., 7.122538*^6, 32.244, 0.156, 38953., 
  0.176, 0.06, 16.8, "tests performed", "", "", "", "", "", "", "", "", "", 
  64.35, 2.20892331*^8, 255.573, 23.5, 4.495, 2.78, 5034.708, 4., 423.031, 
  8.35, 2.8, 36.7, 59.607, 0.6, 67.27, 0.557}, 
 {"PAK", "Asia", "Pakistan", "2021-01-12", 508824., 2123., 2318.571, 10772., 
  55., 44.429, 2303.493, 9.611, 10.496, 48.766, 0.249, 0.201, 1., "", "", "", 
  "", "", "", "", "", 40088., 7.162626*^6, 32.426, 0.181, 39669., 0.18, 
  0.058, 17.1, "tests performed", "", "", "", "", "", "", "", "", "", 64.35, 
  2.20892331*^8, 255.573, 23.5, 4.495, 2.78, 5034.708, 4., 423.031, 8.35, 
  2.8, 36.7, 59.607, 0.6, 67.27, 0.557}, {"PAK", "Asia", "Pakistan", 
  "2021-01-13", 511921., 3097., 2406.571, 10818., 46., 43.857, 2317.514, 
  14.02, 10.895, 48.974, 0.208, 0.199, 0.99, "", "", "", "", "", "", "", "", 
  39450., 7.202076*^6, 32.604, 0.179, 39746., 0.18, 0.061, 16.5, 
  "tests performed", "", "", "", "", "", "", "", "", "", 64.35, 
  2.20892331*^8, 255.573, 23.5, 4.495, 2.78, 5034.708, 4., 423.031, 8.35, 
  2.8, 36.7, 59.607, 0.6, 67.27, 0.557}, {"PAK", "Asia", "Pakistan", 
  "2021-01-14", 514338., 2417., 2404., 10863., 45., 43.571, 2328.456, 10.942, 
  10.883, 49.178, 0.204, 0.197, 0.98, "", "", "", "", "", "", "", "", 41574., 
  7.24365*^6, 32.793, 0.188, 39902., 0.181, 0.06, 16.6, "tests performed", 
  "", "", "", "", "", "", "", "", "", 64.35, 2.20892331*^8, 255.573, 23.5, 
  4.495, 2.78, 5034.708, 4., 423.031, 8.35, 2.8, 36.7, 59.607, 0.6, 67.27, 
  0.557}, {"PAK", "Asia", "Pakistan", "2021-01-15", 516770., 2432., 2464.714, 
  10908., 45., 44.286, 2339.466, 11.01, 11.158, 49.382, 0.204, 0.2, 0.97, "", 
  "", "", "", "", "", "", "", 40359., 7.284009*^6, 32.975, 0.183, 40186., 
  0.182, 0.061, 16.3, "tests performed", "", "", "", "", "", "", "", "", "", 
  64.35, 2.20892331*^8, 255.573, 23.5, 4.495, 2.78, 5034.708, 4., 423.031, 
  8.35, 2.8, 36.7, 59.607, 0.6, 67.27, 0.557}, 
 {"PAK", "Asia", "Pakistan", "2021-01-16", 519291., 2521., 2410.714, 10951., 
  43., 43.857, 2350.878, 11.413, 10.914, 49.576, 0.195, 0.199, 0.96, "", "", 
  "", "", "", "", "", "", 42422., 7.326431*^6, 33.167, 0.192, 40404., 0.183, 
  0.06, 16.8, "tests performed", "", "", "", "", "", "", "", "", "", 64.35, 
  2.20892331*^8, 255.573, 23.5, 4.495, 2.78, 5034.708, 4., 423.031, 8.35, 
  2.8, 36.7, 59.607, 0.6, 67.27, 0.557}, {"PAK", "Asia", "Pakistan", 
  "2021-01-17", 521211., 1920., 2416.857, 10997., 46., 45.857, 2359.57, 
  8.692, 10.941, 49.784, 0.208, 0.208, 0.94, "", "", "", "", "", "", "", "", 
  41191., 7.367622*^6, 33.354, 0.186, 39944., 0.181, 0.061, 16.5, 
  "tests performed", "", "", "", "", "", "", "", "", "", 64.35, 
  2.20892331*^8, 255.573, 23.5, 4.495, 2.78, 5034.708, 4., 423.031, 8.35, 
  2.8, 36.7, 59.607, 0.6, 67.27, 0.557}, {"PAK", "Asia", "Pakistan", 
  "2021-01-18", 523011., 1800., 2330., 11055., 58., 48.286, 2367.719, 8.149, 
  10.548, 50.047, 0.263, 0.219, 0.93, "", "", "", "", "", "", "", "", 37949., 
  7.405571*^6, 33.526, 0.172, 40433., 0.183, 0.058, 17.4, "tests performed", 
  "", "", "", "", "", "", "", "", "", 60.65, 2.20892331*^8, 255.573, 23.5, 
  4.495, 2.78, 5034.708, 4., 423.031, 8.35, 2.8, 36.7, 59.607, 0.6, 67.27, 
  0.557}, {"PAK", "Asia", "Pakistan", "2021-01-19", 524783., 1772., 2279.857, 
  11103., 48., 47.286, 2375.741, 8.022, 10.321, 50.264, 0.217, 0.214, 0.92, 
  "", "", "", "", "", "", "", "", 36513., 7.442084*^6, 33.691, 0.165, 39923., 
  0.181, 0.057, 17.5, "tests performed", "", "", "", "", "", "", "", "", "", 
  60.65, 2.20892331*^8, 255.573, 23.5, 4.495, 2.78, 5034.708, 4., 423.031, 
  8.35, 2.8, 36.7, 59.607, 0.6, 67.27, 0.557}, 
 {"PAK", "Asia", "Pakistan", "2021-01-20", 527146., 2363., 2175., 11157., 
  54., 48.429, 2386.439, 10.698, 9.846, 50.509, 0.244, 0.219, 0.91, "", "", 
  "", "", "", "", "", "", 39604., 7.481688*^6, 33.87, 0.179, 39945., 0.181, 
  0.054, 18.4, "tests performed", "", "", "", "", "", "", "", "", "", 57.87, 
  2.20892331*^8, 255.573, 23.5, 4.495, 2.78, 5034.708, 4., 423.031, 8.35, 
  2.8, 36.7, 59.607, 0.6, 67.27, 0.557}, {"PAK", "Asia", "Pakistan", 
  "2021-01-21", 528891., 1745., 2079., 11204., 47., 48.714, 2394.338, 7.9, 
  9.412, 50.722, 0.213, 0.221, 0.9, "", "", "", "", "", "", "", "", 43744., 
  7.525432*^6, 34.068, 0.198, 40255., 0.182, 0.052, 19.4, "tests performed", 
  "", "", "", "", "", "", "", "", "", 57.87, 2.20892331*^8, 255.573, 23.5, 
  4.495, 2.78, 5034.708, 4., 423.031, 8.35, 2.8, 36.7, 59.607, 0.6, 67.27, 
  0.557}, {"PAK", "Asia", "Pakistan", "2021-01-22", 530818., 1927., 2006.857, 
  11247., 43., 48.429, 2403.062, 8.724, 9.085, 50.916, 0.195, 0.219, 0.89, 
  "", "", "", "", "", "", "", "", 36545., 7.561977*^6, 34.234, 0.165, 39710., 
  0.18, 0.051, 19.8, "tests performed", "", "", "", "", "", "", "", "", "", 
  57.87, 2.20892331*^8, 255.573, 23.5, 4.495, 2.78, 5034.708, 4., 423.031, 
  8.35, 2.8, 36.7, 59.607, 0.6, 67.27, 0.557}, 
 {"PAK", "Asia", "Pakistan", "2021-01-23", 532412., 1594., 1874.429, 11295., 
  48., 49.143, 2410.278, 7.216, 8.486, 51.134, 0.217, 0.222, 0.89, "", "", 
  "", "", "", "", "", "", 40403., 7.60238*^6, 34.417, 0.183, 39421., 0.178, 
  0.048, 21., "tests performed", "", "", "", "", "", "", "", "", "", 57.87, 
  2.20892331*^8, 255.573, 23.5, 4.495, 2.78, 5034.708, 4., 423.031, 8.35, 
  2.8, 36.7, 59.607, 0.6, 67.27, 0.557}, {"PAK", "Asia", "Pakistan", 
  "2021-01-24", 534041., 1629., 1832.857, 11318., 23., 45.857, 2417.653, 
  7.375, 8.298, 51.238, 0.104, 0.208, 0.89, "", "", "", "", "", "", "", "", 
  40285., 7.642665*^6, 34.599, 0.182, 39292., 0.178, 0.047, 21.4, 
  "tests performed", "", "", "", "", "", "", "", "", "", 57.87, 
  2.20892331*^8, 255.573, 23.5, 4.495, 2.78, 5034.708, 4., 423.031, 8.35, 
  2.8, 36.7, 59.607, 0.6, 67.27, 0.557}, {"PAK", "Asia", "Pakistan", 
  "2021-01-25", 535914., 1873., 1843.286, 11376., 58., 45.857, 2426.132, 
  8.479, 8.345, 51.5, 0.263, 0.208, 0.89, "", "", "", "", "", "", "", "", 
  37577., 7.680242*^6, 34.769, 0.17, 39239., 0.178, 0.047, 21.3, 
  "tests performed", "", "", "", "", "", "", "", "", "", 57.87, 
  2.20892331*^8, 255.573, 23.5, 4.495, 2.78, 5034.708, 4., 423.031, 8.35, 
  2.8, 36.7, 59.607, 0.6, 67.27, 0.557}, {"PAK", "Asia", "Pakistan", 
  "2021-01-26", 537477., 1563., 1813.429, 11450., 74., 49.571, 2433.208, 
  7.076, 8.21, 51.835, 0.335, 0.224, 0.89, "", "", "", "", "", "", "", "", 
  42587., 7.722829*^6, 34.962, 0.193, 40106., 0.182, 0.045, 22.1, 
  "tests performed", "", "", "", "", "", "", "", "", "", 57.87, 
  2.20892331*^8, 255.573, 23.5, 4.495, 2.78, 5034.708, 4., 423.031, 8.35, 
  2.8, 36.7, 59.607, 0.6, 67.27, 0.557}, {"PAK", "Asia", "Pakistan", 
  "2021-01-27", 539387., 1910., 1748.714, 11514., 64., 51., 2441.855, 8.647, 
  7.917, 52.125, 0.29, 0.231, 0.88, "", "", "", "", "", "", "", "", 41285., 
  7.764114*^6, 35.149, 0.187, 40347., 0.183, 0.043, 23.1, "tests performed", 
  "", "", "", "", "", "", "", "", "", 57.87, 2.20892331*^8, 255.573, 23.5, 
  4.495, 2.78, 5034.708, 4., 423.031, 8.35, 2.8, 36.7, 59.607, 0.6, 67.27, 
  0.557}, {"PAK", "Asia", "Pakistan", "2021-01-28", 541031., 1644., 1734.286, 
  11560., 46., 50.857, 2449.297, 7.443, 7.851, 52.333, 0.208, 0.23, 0.88, "", 
  "", "", "", "", "", "", "", 40821., 7.804935*^6, 35.334, 0.185, 39929., 
  0.181, 0.043, 23., "tests performed", "", "", "", "", "", "", "", "", "", 
  57.87, 2.20892331*^8, 255.573, 23.5, 4.495, 2.78, 5034.708, 4., 423.031, 
  8.35, 2.8, 36.7, 59.607, 0.6, 67.27, 0.557}, 
 {"PAK", "Asia", "Pakistan", "2021-01-29", 543214., 2183., 1770.857, 11623., 
  63., 53.714, 2459.18, 9.883, 8.017, 52.618, 0.285, 0.243, 0.88, "", "", "", 
  "", "", "", "", "", 43381., 7.848316*^6, 35.53, 0.196, 40906., 0.185, 
  0.043, 23.1, "tests performed", "", "", "", "", "", "", "", "", "", 57.87, 
  2.20892331*^8, 255.573, 23.5, 4.495, 2.78, 5034.708, 4., 423.031, 8.35, 
  2.8, 36.7, 59.607, 0.6, 67.27, 0.557}, {"PAK", "Asia", "Pakistan", 
  "2021-01-30", 544813., 1599., 1771.571, 11657., 34., 51.714, 2466.419, 
  7.239, 8.02, 52.772, 0.154, 0.234, 0.87, "", "", "", "", "", "", "", "", 
  41425., 7.889741*^6, 35.718, 0.188, 41052., 0.186, 0.043, 23.2, 
  "tests performed", "", "", "", "", "", "", "", "", "", 57.87, 
  2.20892331*^8, 255.573, 23.5, 4.495, 2.78, 5034.708, 4., 423.031, 8.35, 
  2.8, 36.7, 59.607, 0.6, 67.27, 0.557}, {"PAK", "Asia", "Pakistan", 
  "2021-01-31", 546428., 1615., 1769.571, 11683., 26., 52.143, 2473.73, 
  7.311, 8.011, 52.89, 0.118, 0.236, 0.87, "", "", "", "", "", "", "", "", 
  42455., 7.932196*^6, 35.91, 0.192, 41362., 0.187, 0.043, 23.4, 
  "tests performed", "", "", "", "", "", "", "", "", "", 57.87, 
  2.20892331*^8, 255.573, 23.5, 4.495, 2.78, 5034.708, 4., 423.031, 8.35, 
  2.8, 36.7, 59.607, 0.6, 67.27, 0.557}, {"PAK", "Asia", "Pakistan", 
  "2021-02-01", 547648., 1220., 1676.286, 11746., 63., 52.857, 2479.253, 
  5.523, 7.589, 53.175, 0.285, 0.239, 0.86, "", "", "", "", "", "", "", "", 
  34785., 7.966981*^6, 36.067, 0.157, 40963., 0.185, 0.041, 24.4, 
  "tests performed", "", "", "", "", "", "", "", "", "", 50.46, 
  2.20892331*^8, 255.573, 23.5, 4.495, 2.78, 5034.708, 4., 423.031, 8.35, 
  2.8, 36.7, 59.607, 0.6, 67.27, 0.557}, {"PAK", "Asia", "Pakistan", 
  "2021-02-02", 549032., 1384., 1650.714, 11802., 56., 50.286, 2485.519, 
  6.265, 7.473, 53.429, 0.254, 0.228, 0.85, "", "", "", "", "", "", "", "", 
  38813., 8.005794*^6, 36.243, 0.176, 40424., 0.183, 0.041, 24.5, 
  "tests performed", 0., 0., "", "", "", 0., 0., "", "", 50.46, 
  2.20892331*^8, 255.573, 23.5, 4.495, 2.78, 5034.708, 4., 423.031, 8.35, 
  2.8, 36.7, 59.607, 0.6, 67.27, 0.557}, {"PAK", "Asia", "Pakistan", 
  "2021-02-03", 550540., 1508., 1593.286, 11833., 31., 45.571, 2492.345, 
  6.827, 7.213, 53.569, 0.14, 0.206, 0.85, "", "", "", "", "", "", "", "", 
  35460., 8.041254*^6, 36.404, 0.161, 39591., 0.179, 0.04, 24.8, 
  "tests performed", "", "", "", "", 3404., "", "", "", 15., 50.46, 
  2.20892331*^8, 255.573, 23.5, 4.495, 2.78, 5034.708, 4., 423.031, 8.35, 
  2.8, 36.7, 59.607, 0.6, 67.27, 0.557}, {"PAK", "Asia", "Pakistan", 
  "2021-02-04", 551842., 1302., 1544.429, 11886., 53., 46.571, 2498.24, 
  5.894, 6.992, 53.809, 0.24, 0.211, 0.85, "", "", "", "", "", "", "", "", 
  44173., 8.085427*^6, 36.603, 0.2, 40070., 0.181, 0.039, 25.9, 
  "tests performed", "", "", "", "", 3404., "", "", "", 15., 50.46, 
  2.20892331*^8, 255.573, 23.5, 4.495, 2.78, 5034.708, 4., 423.031, 8.35, 
  2.8, 36.7, 59.607, 0.6, 67.27, 0.557}, {"PAK", "Asia", "Pakistan", 
  "2021-02-05", 553128., 1286., 1416.286, 11914., 28., 41.571, 2504.062, 
  5.822, 6.412, 53.936, 0.127, 0.188, 0.85, "", "", "", "", "", "", "", "", 
  37020., 8.122447*^6, 36.771, 0.168, 39162., 0.177, 0.036, 27.7, 
  "tests performed", "", "", "", "", 3404., "", "", "", 15., 50.46, 
  2.20892331*^8, 255.573, 23.5, 4.495, 2.78, 5034.708, 4., 423.031, 8.35, 
  2.8, 36.7, 59.607, 0.6, 67.27, 0.557}, {"PAK", "Asia", "Pakistan", 
  "2021-02-06", 554474., 1346., 1380.143, 11967., 53., 44.286, 2510.155, 
  6.093, 6.248, 54.176, 0.24, 0.2, 0.85, "", "", "", "", "", "", "", "", "", 
  "", "", "", 38121., 0.173, 0.036, 27.6, "tests performed", "", "", "", "", 
  3404., "", "", "", 15., 50.46, 2.20892331*^8, 255.573, 23.5, 4.495, 2.78, 
  5034.708, 4., 423.031, 8.35, 2.8, 36.7, 59.607, 0.6, 67.27, 0.557}, 
 {"PAK", "Asia", "Pakistan", "2021-02-07", 555511., 1037., 1297.571, 12026., 
  59., 49., 2514.85, 4.695, 5.874, 54.443, 0.267, 0.222, 0.86, "", "", "", 
  "", "", "", "", "", "", "", "", "", 36933., 0.167, 0.035, 28.5, 
  "tests performed", "", "", "", "", 3404., "", "", "", 15., 50.46, 
  2.20892331*^8, 255.573, 23.5, 4.495, 2.78, 5034.708, 4., 423.031, 8.35, 
  2.8, 36.7, 59.607, 0.6, 67.27, 0.557}, {"PAK", "Asia", "Pakistan", 
  "2021-02-08", 556519., 1008., 1267.286, 12066., 40., 45.714, 2519.413, 
  4.563, 5.737, 54.624, 0.181, 0.207, 0.87, "", "", "", "", "", "", "", "", 
  "", 8.224869*^6, 37.235, "", 36841., 0.167, 0.034, 29.1, "tests performed", 
  "", "", "", "", 3404., "", "", "", 15., 50.46, 2.20892331*^8, 255.573, 
  23.5, 4.495, 2.78, 5034.708, 4., 423.031, 8.35, 2.8, 36.7, 59.607, 0.6, 
  67.27, 0.557}, {"PAK", "Asia", "Pakistan", "2021-02-09", 557591., 1072., 
  1222.714, 12128., 62., 46.571, 2524.266, 4.853, 5.535, 54.905, 0.281, 
  0.211, 0.87, "", "", "", "", "", "", "", "", "", "", "", "", 36090., 0.163, 
  0.034, 29.5, "tests performed", "", "", "", "", 3404., "", "", "", 15., 
  50.46, 2.20892331*^8, 255.573, 23.5, 4.495, 2.78, 5034.708, 4., 423.031, 
  8.35, 2.8, 36.7, 59.607, 0.6, 67.27, 0.557}, 
 {"PAK", "Asia", "Pakistan", "2021-02-10", 559093., 1502., 1221.857, 12185., 
  57., 50.286, 2531.066, 6.8, 5.531, 55.163, 0.258, 0.228, 0.88, "", "", "", 
  "", "", "", "", "", "", "", "", "", 35819., 0.162, 0.034, 29.3, 
  "tests performed", 27228., 27228., "", "", 3404., 0.01, 0.01, "", 15., 
  50.46, 2.20892331*^8, 255.573, 23.5, 4.495, 2.78, 5034.708, 4., 423.031, 
  8.35, 2.8, 36.7, 59.607, 0.6, 67.27, 0.557}, 
 {"PAK", "Asia", "Pakistan", "2021-02-11", 560363., 1270., 1217.286, 12218., 
  33., 47.429, 2536.815, 5.749, 5.511, 55.312, 0.149, 0.215, 0.89, "", "", 
  "", "", "", "", "", "", "", 8.325543*^6, 37.691, "", 34302., 0.155, 0.035, 
  28.2, "tests performed", "", "", "", "", 3439., "", "", "", 16., 50.46, 
  2.20892331*^8, 255.573, 23.5, 4.495, 2.78, 5034.708, 4., 423.031, 8.35, 
  2.8, 36.7, 59.607, 0.6, 67.27, 0.557}, {"PAK", "Asia", "Pakistan", 
  "2021-02-12", 561625., 1262., 1213.857, 12276., 58., 51.714, 2542.528, 
  5.713, 5.495, 55.575, 0.263, 0.234, 0.9, "", "", "", "", "", "", "", "", 
  35280., 8.360823*^6, 37.85, 0.16, 34054., 0.154, 0.036, 28.1, 
  "tests performed", "", "", "", "", 3474., "", "", "", 16., 50.46, 
  2.20892331*^8, 255.573, 23.5, 4.495, 2.78, 5034.708, 4., 423.031, 8.35, 
  2.8, 36.7, 59.607, 0.6, 67.27, 0.557}, {"PAK", "Asia", "Pakistan", 
  "2021-02-13", 563029., 1404., 1222.143, 12307., 31., 48.571, 2548.884, 
  6.356, 5.533, 55.715, 0.14, 0.22, 0.91, "", "", "", "", "", "", "", "", "", 
  "", "", "", 34410., 0.156, 0.036, 28.2, "tests performed", "", "", "", "", 
  3509., "", "", "", 16., 50.46, 2.20892331*^8, 255.573, 23.5, 4.495, 2.78, 
  5034.708, 4., 423.031, 8.35, 2.8, 36.7, 59.607, 0.6, 67.27, 0.557}, 
 {"PAK", "Asia", "Pakistan", "2021-02-14", 564077., 1048., 1223.714, 12333., 
  26., 43.857, 2553.629, 4.744, 5.54, 55.833, 0.118, 0.199, 0.92, "", "", "", 
  "", "", "", "", "", "", 8.434098*^6, 38.182, "", 34767., 0.157, 0.035, 
  28.4, "tests performed", "", "", "", "", 3544., "", "", "", 16., 50.46, 
  2.20892331*^8, 255.573, 23.5, 4.495, 2.78, 5034.708, 4., 423.031, 8.35, 
  2.8, 36.7, 59.607, 0.6, 67.27, 0.557}, {"PAK", "Asia", "Pakistan", 
  "2021-02-15", 564077., 0., 1079.714, 12333., 0., 38.143, 2553.629, 0., 
  4.888, 55.833, 0., 0.173, 0.93, "", "", "", "", "", "", "", "", 32019., 
  8.466117*^6, 38.327, 0.145, 34464., 0.156, 0.031, 31.9, "tests performed", 
  "", "", "", "", 3579., "", "", "", 16., 50.46, 2.20892331*^8, 255.573, 
  23.5, 4.495, 2.78, 5034.708, 4., 423.031, 8.35, 2.8, 36.7, 59.607, 0.6, 
  67.27, 0.557}, {"PAK", "Asia", "Pakistan", "2021-02-16", 565989., 1912., 
  1199.714, 12436., 103., 44., 2562.285, 8.656, 5.431, 56.299, 0.466, 0.199, 
  0.96, "", "", "", "", "", "", "", "", 31905., 8.498022*^6, 38.471, 0.144, 
  34228., 0.155, 0.035, 28.5, "tests performed", "", "", "", "", 3614., "", 
  "", "", 16., 50.46, 2.20892331*^8, 255.573, 23.5, 4.495, 2.78, 5034.708, 
  4., 423.031, 8.35, 2.8, 36.7, 59.607, 0.6, 67.27, 0.557}, 
 {"PAK", "Asia", "Pakistan", "2021-02-17", 567261., 1272., 1166.857, 12488., 
  52., 43.286, 2568.043, 5.758, 5.282, 56.534, 0.235, 0.196, 0.97, "", "", 
  "", "", "", "", "", "", 33196., 8.531218*^6, 38.622, 0.15, 34176., 0.155, 
  0.034, 29.3, "tests performed", 52768., 52768., "", "", 3649., 0.02, 0.02, 
  "", 17., 50.46, 2.20892331*^8, 255.573, 23.5, 4.495, 2.78, 5034.708, 4., 
  423.031, 8.35, 2.8, 36.7, 59.607, 0.6, 67.27, 0.557}, 
 {"PAK", "Asia", "Pakistan", "2021-02-18", 568506., 1245., 1163.286, 12527., 
  39., 44.143, 2573.679, 5.636, 5.266, 56.711, 0.177, 0.2, 0.98, "", "", "", 
  "", "", "", "", "", 36543., 8.567761*^6, 38.787, 0.165, 34603., 0.157, 
  0.034, 29.7, "tests performed", "", "", "", "", 3846., "", "", "", 17., 
  50.46, 2.20892331*^8, 255.573, 23.5, 4.495, 2.78, 5034.708, 4., 423.031, 
  8.35, 2.8, 36.7, 59.607, 0.6, 67.27, 0.557}, 
 {"PAK", "Asia", "Pakistan", "2021-02-19", 569846., 1340., 1174.429, 12563., 
  36., 41., 2579.746, 6.066, 5.317, 56.874, 0.163, 0.186, 0.99, "", "", "", 
  "", "", "", "", "", 34754., 8.602515*^6, 38.944, 0.157, 34527., 0.156, 
  0.034, 29.4, "tests performed", "", "", "", "", 4043., "", "", "", 18., 
  50.46, 2.20892331*^8, 255.573, 23.5, 4.495, 2.78, 5034.708, 4., 423.031, 
  8.35, 2.8, 36.7, 59.607, 0.6, 67.27, 0.557}, 
 {"PAK", "Asia", "Pakistan", "2021-02-20", 571174., 1328., 1163.571, 12601., 
  38., 42., 2585.757, 6.012, 5.268, 57.046, 0.172, 0.19, 1., "", "", "", "", 
  "", "", "", "", 42332., 8.644847*^6, 39.136, 0.192, 35341., 0.16, 0.033, 
  30.4, "tests performed", "", "", "", "", 4240., "", "", "", 19., 50.46, 
  2.20892331*^8, 255.573, 23.5, 4.495, 2.78, 5034.708, 4., 423.031, 8.35, 
  2.8, 36.7, 59.607, 0.6, 67.27, 0.557}, {"PAK", "Asia", "Pakistan", 
  "2021-02-21", 572334., 1160., 1179.571, 12617., 16., 40.571, 2591.009, 
  5.251, 5.34, 57.118, 0.072, 0.184, 1.01, "", "", "", "", "", "", "", "", 
  41395., 8.686242*^6, 39.323, 0.187, 36021., 0.163, 0.033, 30.5, 
  "tests performed", 72882., 72882., "", "", 4437., 0.03, 0.03, "", 20., 
  50.46, 2.20892331*^8, 255.573, 23.5, 4.495, 2.78, 5034.708, 4., 423.031, 
  8.35, 2.8, 36.7, 59.607, 0.6, 67.27, 0.557}, 
 {"PAK", "Asia", "Pakistan", "2021-02-22", 573384., 1050., 1329.571, 12658., 
  41., 46.429, 2595.762, 4.753, 6.019, 57.304, 0.186, 0.21, 1.02, "", "", "", 
  "", "", "", "", "", 32313., 8.718555*^6, 39.47, 0.146, 36063., 0.163, 
  0.037, 27.1, "tests performed", "", "", "", "", 5801., "", "", "", 26., 
  50.46, 2.20892331*^8, 255.573, 23.5, 4.495, 2.78, 5034.708, 4., 423.031, 
  8.35, 2.8, 36.7, 59.607, 0.6, 67.27, 0.557}, 
 {"PAK", "Asia", "Pakistan", "2021-02-23", 574580., 1196., 1227.286, 12708., 
  50., 38.857, 2601.177, 5.414, 5.556, 57.53, 0.226, 0.176, 1.03, "", "", "", 
  "", "", "", "", "", 33978., 8.752533*^6, 39.624, 0.154, 36359., 0.165, 
  0.034, 29.6, "tests performed", "", "", "", "", 7165., "", "", "", 32., 
  50.46, 2.20892331*^8, 255.573, 23.5, 4.495, 2.78, 5034.708, 4., 423.031, 
  8.35, 2.8, 36.7, 59.607, 0.6, 67.27, 0.557}, 
 {"PAK", "Asia", "Pakistan", "2021-02-24", 575941., 1361., 1240., 12772., 
  64., 40.571, 2607.338, 6.161, 5.614, 57.82, 0.29, 0.184, 1.04, "", "", "", 
  "", "", "", "", "", 38453., 8.790986*^6, 39.798, 0.174, 37110., 0.168, 
  0.033, 29.9, "tests performed", "", "", "", "", 8529., "", "", "", 39., 
  50.46, 2.20892331*^8, 255.573, 23.5, 4.495, 2.78, 5034.708, 4., 423.031, 
  8.35, 2.8, 36.7, 59.607, 0.6, 67.27, 0.557}, 
 {"PAK", "Asia", "Pakistan", "2021-02-25", 577482., 1541., 1282.286, 12804., 
  32., 39.571, 2614.314, 6.976, 5.805, 57.965, 0.145, 0.179, 1.05, "", "", 
  "", "", "", "", "", "", 40906., 8.831892*^6, 39.983, 0.185, 37733., 0.171, 
  0.034, 29.4, "tests performed", "", "", "", "", 9696., "", "", "", 44., 
  50.46, 2.20892331*^8, 255.573, 23.5, 4.495, 2.78, 5034.708, 4., 423.031, 
  8.35, 2.8, 36.7, 59.607, 0.6, 67.27, 0.557}, 
 {"PAK", "Asia", "Pakistan", "2021-02-26", 578797., 1315., 1278.714, 12837., 
  33., 39.143, 2620.268, 5.953, 5.789, 58.114, 0.149, 0.177, 1.06, "", "", 
  "", "", "", "", "", "", 41849., 8.873741*^6, 40.172, 0.189, 38747., 0.175, 
  0.033, 30.3, "tests performed", "", "", "", "", 10862., "", "", "", 49., 
  50.46, 2.20892331*^8, 255.573, 23.5, 4.495, 2.78, 5034.708, 4., 423.031, 
  8.35, 2.8, 36.7, 59.607, 0.6, 67.27, 0.557}, 
 {"PAK", "Asia", "Pakistan", "2021-02-27", 579973., 1176., 1257., 12860., 
  23., 37., 2625.591, 5.324, 5.691, 58.218, 0.104, 0.168, 1.07, "", "", "", 
  "", "", "", "", "", 39177., 8.912918*^6, 40.35, 0.177, 38296., 0.173, 
  0.033, 30.5, "tests performed", "", "", "", "", 12029., "", "", "", 54., 
  50.46, 2.20892331*^8, 255.573, 23.5, 4.495, 2.78, 5034.708, 4., 423.031, 
  8.35, 2.8, 36.7, 59.607, 0.6, 67.27, 0.557}, 
 {"PAK", "Asia", "Pakistan", "2021-02-28", 581365., 1392., 1290.143, 12896., 
  36., 39.857, 2631.893, 6.302, 5.841, 58.381, 0.163, 0.18, 1.09, "", "", "", 
  "", "", "", "", "", 38920., 8.951838*^6, 40.526, 0.176, 37942., 0.172, 
  0.034, 29.4, "tests performed", "", "", "", "", 13196., "", "", "", 60., 
  50.46, 2.20892331*^8, 255.573, 23.5, 4.495, 2.78, 5034.708, 4., 423.031, 
  8.35, 2.8, 36.7, 59.607, 0.6, 67.27, 0.557}, 
 {"PAK", "Asia", "Pakistan", "2021-03-01", 582528., 1163., 1306.286, 12938., 
  42., 40., 2637.158, 5.265, 5.914, 58.572, 0.19, 0.181, 1.1, "", "", "", "", 
  "", "", "", "", 38338., 8.990176*^6, 40.699, 0.174, 38803., 0.176, 0.034, 
  29.7, "tests performed", "", "", "", "", 13196., "", "", "", 60., 50.46, 
  2.20892331*^8, 255.573, 23.5, 4.495, 2.78, 5034.708, 4., 423.031, 8.35, 
  2.8, 36.7, 59.607, 0.6, 67.27, 0.557}, {"PAK", "Asia", "Pakistan", 
  "2021-03-02", 583916., 1388., 1333.714, 13013., 75., 43.571, 2643.442, 
  6.284, 6.038, 58.911, 0.34, 0.197, 1.12, "", "", "", "", "", "", "", "", 
  31948., 9.022124*^6, 40.844, 0.145, 38513., 0.174, 0.035, 28.9, 
  "tests performed", "", "", "", "", 13196., "", "", "", 60., 50.46, 
  2.20892331*^8, 255.573, 23.5, 4.495, 2.78, 5034.708, 4., 423.031, 8.35, 
  2.8, 36.7, 59.607, 0.6, 67.27, 0.557}, {"PAK", "Asia", "Pakistan", 
  "2021-03-03", 585435., 1519., 1356.286, 13076., 63., 43.429, 2650.318, 
  6.877, 6.14, 59.196, 0.285, 0.197, 1.13, "", "", "", "", "", "", "", "", 
  32945., 9.055069*^6, 40.993, 0.149, 37726., 0.171, 0.036, 27.8, 
  "tests performed", "", "", "", "", 13196., "", "", "", 60., 50.46, 
  2.20892331*^8, 255.573, 23.5, 4.495, 2.78, 5034.708, 4., 423.031, 8.35, 
  2.8, 36.7, 59.607, 0.6, 67.27, 0.557}, {"PAK", "Asia", "Pakistan", 
  "2021-03-04", 587014., 1579., 1361.714, 13128., 52., 46.286, 2657.467, 
  7.148, 6.165, 59.432, 0.235, 0.21, 1.15, "", "", "", "", "", "", "", "", 
  42344., 9.097413*^6, 41.185, 0.192, 37932., 0.172, 0.036, 27.9, 
  "tests performed", "", "", "", "", 13196., "", "", "", 60., 50.46, 
  2.20892331*^8, 255.573, 23.5, 4.495, 2.78, 5034.708, 4., 423.031, 8.35, 
  2.8, 36.7, 59.607, 0.6, 67.27, 0.557}, {"PAK", "Asia", "Pakistan", 
  "2021-03-05", 588728., 1714., 1418.714, 13166., 38., 47., 2665.226, 7.759, 
  6.423, 59.604, 0.172, 0.213, 1.17, "", "", "", "", "", "", "", "", 37980., 
  9.135393*^6, 41.357, 0.172, 37379., 0.169, 0.038, 26.3, "tests performed", 
  "", "", "", "", 13196., "", "", "", 60., 50.46, 2.20892331*^8, 255.573, 
  23.5, 4.495, 2.78, 5034.708, 4., 423.031, 8.35, 2.8, 36.7, 59.607, 0.6, 
  67.27, 0.557}, {"PAK", "Asia", "Pakistan", "2021-03-06", 590508., 1780., 
  1505., 13205., 39., 49.286, 2673.284, 8.058, 6.813, 59.78, 0.177, 0.223, 
  1.19, "", "", "", "", "", "", "", "", 38200., 9.173593*^6, 41.53, 0.173, 
  37239., 0.169, 0.04, 24.7, "tests performed", "", "", "", "", 13196., "", 
  "", "", 60., 50.46, 2.20892331*^8, 255.573, 23.5, 4.495, 2.78, 5034.708, 
  4., 423.031, 8.35, 2.8, 36.7, 59.607, 0.6, 67.27, 0.557}, 
 {"PAK", "Asia", "Pakistan", "2021-03-07", 592100., 1592., 1533.571, 13227., 
  22., 47.286, 2680.491, 7.207, 6.943, 59.88, 0.1, 0.214, 1.2, "", "", "", 
  "", "", "", "", "", 38887., 9.21248*^6, 41.706, 0.176, 37235., 0.169, 
  0.041, 24.3, "tests performed", "", "", "", "", 13196., "", "", "", 60., 
  50.46, 2.20892331*^8, 255.573, 23.5, 4.495, 2.78, 5034.708, 4., 423.031, 
  8.35, 2.8, 36.7, 59.607, 0.6, 67.27, 0.557}, 
 {"PAK", "Asia", "Pakistan", "2021-03-08", 593453., 1353., 1560.714, 13281., 
  54., 49., 2686.617, 6.125, 7.065, 60.124, 0.244, 0.222, 1.22, "", "", "", 
  "", "", "", "", "", 34347., 9.246827*^6, 41.861, 0.155, 36664., 0.166, 
  0.043, 23.5, "tests performed", "", "", "", "", 13196., "", "", "", 60., 
  50.46, 2.20892331*^8, 255.573, 23.5, 4.495, 2.78, 5034.708, 4., 423.031, 
  8.35, 2.8, 36.7, 59.607, 0.6, 67.27, 0.557}, 
 {"PAK", "Asia", "Pakistan", "2021-03-09", 595239., 1786., 1617.571, 13324., 
  43., 44.429, 2694.702, 8.085, 7.323, 60.319, 0.195, 0.201, 1.24, "", "", 
  "", "", "", "", "", "", "", "", "", "", 37665., 0.171, 0.043, 23.3, 
  "tests performed", "", "", "", "", 13196., "", "", "", 60., 50.46, 
  2.20892331*^8, 255.573, 23.5, 4.495, 2.78, 5034.708, 4., 423.031, 8.35, 
  2.8, 36.7, 59.607, 0.6, 67.27, 0.557}, {"PAK", "Asia", "Pakistan", 
  "2021-03-10", 597497., 2258., 1723.143, 13377., 53., 43., 2704.924, 10.222, 
  7.801, 60.559, 0.24, 0.195, 1.26, "", "", "", "", "", "", "", "", "", "", 
  "", "", 38523., 0.174, 0.045, 22.4, "tests performed", "", "", "", "", 
  13196., "", "", "", 60., 50.46, 2.20892331*^8, 255.573, 23.5, 4.495, 2.78, 
  5034.708, 4., 423.031, 8.35, 2.8, 36.7, 59.607, 0.6, 67.27, 0.557}, 
 {"PAK", "Asia", "Pakistan", "2021-03-11", 600198., 2701., 1883.429, 13430., 
  53., 43.143, 2717.152, 12.228, 8.526, 60.799, 0.24, 0.195, 1.28, "", "", 
  "", "", "", "", "", "", "", "", "", "", 38039., 0.172, 0.05, 20.2, 
  "tests performed", "", "", "", "", 13196., "", "", "", 60., 50.46, 
  2.20892331*^8, 255.573, 23.5, 4.495, 2.78, 5034.708, 4., 423.031, 8.35, 
  2.8, 36.7, 59.607, 0.6, 67.27, 0.557}, {"PAK", "Asia", "Pakistan", 
  "2021-03-12", 602536., 2338., 1972.571, 13476., 46., 44.286, 2727.736, 
  10.584, 8.93, 61.007, 0.208, 0.2, 1.29, "", "", "", "", "", "", "", "", "", 
  9.402639*^6, 42.567, "", 38178., 0.173, 0.052, 19.4, "tests performed", "", 
  "", "", "", 13196., "", "", "", 60., 50.46, 2.20892331*^8, 255.573, 23.5, 
  4.495, 2.78, 5034.708, 4., 423.031, 8.35, 2.8, 36.7, 59.607, 0.6, 67.27, 
  0.557}, {"PAK", "Asia", "Pakistan", "2021-03-13", 605200., 2664., 2098.857, 
  13508., 32., 43.286, 2739.796, 12.06, 9.502, 61.152, 0.145, 0.196, 1.29, 
  "", "", "", "", "", "", "", "", "", "", "", "", 38774., 0.176, 0.054, 18.5, 
  "tests performed", "", "", "", "", 13196., "", "", "", 60., 50.46, 
  2.20892331*^8, 255.573, 23.5, 4.495, 2.78, 5034.708, 4., 423.031, 8.35, 
  2.8, 36.7, 59.607, 0.6, 67.27, 0.557}, {"PAK", "Asia", "Pakistan", 
  "2021-03-14", 607453., 2253., 2193.286, 13537., 29., 44.286, 2749.996, 
  10.2, 9.929, 61.283, 0.131, 0.2, 1.3, "", "", "", "", "", "", "", "", "", 
  "", "", "", 39273., 0.178, 0.056, 17.9, "tests performed", 350000., 
  350000., "", "", 13196., 0.16, 0.16, "", 60., 50.46, 2.20892331*^8, 
  255.573, 23.5, 4.495, 2.78, 5034.708, 4., 423.031, 8.35, 2.8, 36.7, 59.607, 
  0.6, 67.27, 0.557}, {"PAK", "Asia", "Pakistan", "2021-03-15", 609964., 
  2511., 2358.714, 13595., 58., 44.857, 2761.363, 11.368, 10.678, 61.546, 
  0.263, 0.203, 1.3, "", "", "", "", "", "", "", "", "", 9.529763*^6, 43.142, 
  "", 40419., 0.183, 0.058, 17.1, "tests performed", "", "", "", "", 15092., 
  "", "", "", 68., 50.46, 2.20892331*^8, 255.573, 23.5, 4.495, 2.78, 
  5034.708, 4., 423.031, 8.35, 2.8, 36.7, 59.607, 0.6, 67.27, 0.557}, 
 {"PAK", "Asia", "Pakistan", "2021-03-16", 612315., 2351., 2439.429, 13656., 
  61., 47.429, 2772.007, 10.643, 11.044, 61.822, 0.276, 0.215, 1.31, "", "", 
  "", "", "", "", "", "", "", "", "", "", 40616., 0.184, 0.06, 16.6, 
  "tests performed", "", "", "", "", 16989., "", "", "", 77., 50.46, 
  2.20892331*^8, 255.573, 23.5, 4.495, 2.78, 5034.708, 4., 423.031, 8.35, 
  2.8, 36.7, 59.607, 0.6, 67.27, 0.557}, {"PAK", "Asia", "Pakistan", 
  "2021-03-17", 615810., 3495., 2616.143, 13717., 61., 48.571, 2787.829, 
  15.822, 11.844, 62.098, 0.276, 0.22, 1.31, "", "", "", "", "", "", "", "", 
  "", "", "", "", 40813., 0.185, 0.064, 15.6, "tests performed", "", "", "", 
  "", 18885., "", "", "", 85., 50.46, 2.20892331*^8, 255.573, 23.5, 4.495, 
  2.78, 5034.708, 4., 423.031, 8.35, 2.8, 36.7, 59.607, 0.6, 67.27, 0.557}, 
 {"PAK", "Asia", "Pakistan", "2021-03-18", 619259., 3449., 2723., 13757., 
  40., 46.714, 2803.443, 15.614, 12.327, 62.279, 0.181, 0.211, 1.31, "", "", 
  "", "", "", "", "", "", "", "", "", "", 41010., 0.186, 0.066, 15.1, 
  "tests performed", "", "", "", "", 20782., "", "", "", 94., 50.46, 
  2.20892331*^8, 255.573, 23.5, 4.495, 2.78, 5034.708, 4., 423.031, 8.35, 
  2.8, 36.7, 59.607, 0.6, 67.27, 0.557}, {"PAK", "Asia", "Pakistan", 
  "2021-03-19", 623135., 3876., 2942.714, 13799., 42., 46.143, 2820.99, 
  17.547, 13.322, 62.469, 0.19, 0.209, 1.31, "", "", "", "", "", "", "", "", 
  "", 9.691087*^6, 43.872, "", 41207., 0.187, 0.071, 14., "tests performed", 
  "", "", "", "", 22678., "", "", "", 103., 50.46, 2.20892331*^8, 255.573, 
  23.5, 4.495, 2.78, 5034.708, 4., 423.031, 8.35, 2.8, 36.7, 59.607, 0.6, 
  67.27, 0.557}, {"PAK", "Asia", "Pakistan", "2021-03-20", 626802., 3667., 
  3086., 13843., 44., 47.857, 2837.591, 16.601, 13.971, 62.669, 0.199, 0.217, 
  1.3, "", "", "", "", "", "", "", "", "", "", "", "", 41173., 0.186, 0.075, 
  13.3, "tests performed", "", "", "", "", 24574., "", "", "", 111., 50.46, 
  2.20892331*^8, 255.573, 23.5, 4.495, 2.78, 5034.708, 4., 423.031, 8.35, 
  2.8, 36.7, 59.607, 0.6, 67.27, 0.557}, {"PAK", "Asia", "Pakistan", 
  "2021-03-21", 630471., 3669., 3288.286, 13863., 20., 46.571, 2854.2, 16.61, 
  14.886, 62.759, 0.091, 0.211, 1.29, "", "", "", "", "", "", "", "", "", "", 
  "", "", 41138., 0.186, 0.08, 12.5, "tests performed", "", "", "", "", 
  26471., "", "", "", 120., 50.46, 2.20892331*^8, 255.573, 23.5, 4.495, 2.78, 
  5034.708, 4., 423.031, 8.35, 2.8, 36.7, 59.607, 0.6, 67.27, 0.557}, 
 {"PAK", "Asia", "Pakistan", "2021-03-22", 633741., 3270., 3396.714, 13935., 
  72., 48.571, 2869.004, 14.804, 15.377, 63.085, 0.326, 0.22, 1.28, "", "", 
  "", "", "", "", "", "", "", 9.817491*^6, 44.445, "", 41104., 0.186, 0.083, 
  12.1, "tests performed", "", "", "", "", 26471., "", "", "", 120., 50.46, 
  2.20892331*^8, 255.573, 23.5, 4.495, 2.78, 5034.708, 4., 423.031, 8.35, 
  2.8, 36.7, 59.607, 0.6, 67.27, 0.557}, {"PAK", "Asia", "Pakistan", 
  "2021-03-23", 637042., 3301., 3532.429, 13965., 30., 44.143, 2883.948, 
  14.944, 15.992, 63.221, 0.136, 0.2, 1.27, "", "", "", "", "", "", "", "", 
  39742., 9.857233*^6, 44.625, 0.18, 41020., 0.186, 0.086, 11.6, 
  "tests performed", "", "", "", "", 26471., "", "", "", 120., 56.02, 
  2.20892331*^8, 255.573, 23.5, 4.495, 2.78, 5034.708, 4., 423.031, 8.35, 
  2.8, 36.7, 59.607, 0.6, 67.27, 0.557}, {"PAK", "Asia", "Pakistan", 
  "2021-03-24", 640988., 3946., 3596.857, 14028., 63., 44.429, 2901.812, 
  17.864, 16.283, 63.506, 0.285, 0.201, 1.26, "", "", "", "", "", "", "", "", 
  "", "", "", "", 40768., 0.185, 0.088, 11.3, "tests performed", "", "", "", 
  "", 26471., "", "", "", 120., 56.02, 2.20892331*^8, 255.573, 23.5, 4.495, 
  2.78, 5034.708, 4., 423.031, 8.35, 2.8, 36.7, 59.607, 0.6, 67.27, 0.557}, 
 {"PAK", "Asia", "Pakistan", "2021-03-25", 645356., 4368., 3728.143, 14091., 
  63., 47.714, 2921.586, 19.774, 16.878, 63.791, 0.285, 0.216, 1.25, "", "", 
  "", "", "", "", "", "", "", 9.934373*^6, 44.974, "", 40517., 0.183, 0.092, 
  10.9, "tests performed", "", "", "", "", 26471., "", "", "", 120., 56.02, 
  2.20892331*^8, 255.573, 23.5, 4.495, 2.78, 5034.708, 4., 423.031, 8.35, 
  2.8, 36.7, 59.607, 0.6, 67.27, 0.557}, {"PAK", "Asia", "Pakistan", 
  "2021-03-26", 649824., 4468., 3812.714, 14158., 67., 51.286, 2941.813, 
  20.227, 17.261, 64.095, 0.303, 0.232, 1.25, "", "", "", "", "", "", "", "", 
  42418., 9.976791*^6, 45.166, 0.192, 40815., 0.185, 0.093, 10.7, 
  "tests performed", "", "", "", "", 26471., "", "", "", 120., 56.02, 
  2.20892331*^8, 255.573, 23.5, 4.495, 2.78, 5034.708, 4., 423.031, 8.35, 
  2.8, 36.7, 59.607, 0.6, 67.27, 0.557}, {"PAK", "Asia", "Pakistan", 
  "2021-03-27", 654591., 4767., 3969.857, 14215., 57., 53.143, 2963.394, 
  21.581, 17.972, 64.353, 0.258, 0.241, 1.24, "", "", "", "", "", "", "", "", 
  44279., 1.002107*^7, 45.366, 0.2, 41121., 0.186, 0.097, 10.4, 
  "tests performed", "", "", "", "", 26471., "", "", "", 120., 56.02, 
  2.20892331*^8, 255.573, 23.5, 4.495, 2.78, 5034.708, 4., 423.031, 8.35, 
  2.8, 36.7, 59.607, 0.6, 67.27, 0.557}, {"PAK", "Asia", "Pakistan", 
  "2021-03-28", 659116., 4525., 4092.143, 14256., 41., 56.143, 2983.879, 
  20.485, 18.526, 64.538, 0.186, 0.254, 1.23, "", "", "", "", "", "", "", "", 
  45656., 1.0066726*^7, 45.573, 0.207, 41624., 0.188, 0.098, 10.2, 
  "tests performed", "", "", "", "", 26471., "", "", "", 120., 56.02, 
  2.20892331*^8, 255.573, 23.5, 4.495, 2.78, 5034.708, 4., 423.031, 8.35, 
  2.8, 36.7, 59.607, 0.6, 67.27, 0.557}, {"PAK", "Asia", "Pakistan", 
  "2021-03-29", 663200., 4084., 4208.429, 14356., 100., 60.143, 3002.368, 
  18.489, 19.052, 64.991, 0.453, 0.272, 1.21, "", "", "", "", "", "", "", "", 
  40369., 1.0107095*^7, 45.756, 0.183, 41372., 0.187, 0.102, 9.8, 
  "tests performed", "", "", "", "", 26471., "", "", "", 120., 56.02, 
  2.20892331*^8, 255.573, 23.5, 4.495, 2.78, 5034.708, 4., 423.031, 8.35, 
  2.8, 36.7, 59.607, 0.6, 67.27, 0.557}, {"PAK", "Asia", "Pakistan", 
  "2021-03-30", 667957., 4757., 4416.429, 14434., 78., 67., 3023.903, 21.535, 
  19.994, 65.344, 0.353, 0.303, 1.2, "", "", "", "", "", "", "", "", 46269., 
  1.0153364*^7, 45.965, 0.209, 42304., 0.192, 0.104, 9.6, "tests performed", 
  "", "", "", "", 26471., "", "", "", 120., 56.02, 2.20892331*^8, 255.573, 
  23.5, 4.495, 2.78, 5034.708, 4., 423.031, 8.35, 2.8, 36.7, 59.607, 0.6, 
  67.27, 0.557}, {"PAK", "Asia", "Pakistan", "2021-03-31", 672931., 4974., 
  4563.286, 14530., 96., 71.714, 3046.421, 22.518, 20.658, 65.779, 0.435, 
  0.325, 1.18, "", "", "", "", "", "", "", "", 43965., 1.0197329*^7, 46.164, 
  0.199, 43075., 0.195, 0.106, 9.4, "tests performed", 800000., 800000., "", 
  "", 26471., 0.36, 0.36, "", 120., 56.02, 2.20892331*^8, 255.573, 23.5, 
  4.495, 2.78, 5034.708, 4., 423.031, 8.35, 2.8, 36.7, 59.607, 0.6, 67.27, 
  0.557}, {"PAK", "Asia", "Pakistan", "2021-04-01", 678165., 5234., 4687., 
  14613., 83., 74.571, 3070.116, 23.695, 21.218, 66.154, 0.376, 0.338, 1.16, 
  "", "", "", "", "", "", "", "", 50045., 1.0247374*^7, 46.391, 0.227, 
  44714., 0.202, 0.105, 9.5, "tests performed", "", "", "", "", 25936., "", 
  "", "", 117., 56.02, 2.20892331*^8, 255.573, 23.5, 4.495, 2.78, 5034.708, 
  4., 423.031, 8.35, 2.8, 36.7, 59.607, 0.6, 67.27, 0.557}, 
 {"PAK", "Asia", "Pakistan", "2021-04-02", 682888., 4723., 4723.429, 14697., 
  84., 77., 3091.497, 21.381, 21.383, 66.535, 0.38, 0.349, 1.15, "", "", "", 
  "", "", "", "", "", 50170., 1.0297544*^7, 46.618, 0.227, 45822., 0.207, 
  0.103, 9.7, "tests performed", "", "", "", "", 25402., "", "", "", 115., 
  56.02, 2.20892331*^8, 255.573, 23.5, 4.495, 2.78, 5034.708, 4., 423.031, 
  8.35, 2.8, 36.7, 59.607, 0.6, 67.27, 0.557}, 
 {"PAK", "Asia", "Pakistan", "2021-04-03", 687908., 5020., 4759.571, 14778., 
  81., 80.429, 3114.223, 22.726, 21.547, 66.901, 0.367, 0.364, 1.13, "", "", 
  "", "", "", "", "", "", 50186., 1.034773*^7, 46.845, 0.227, 46666., 0.211, 
  0.102, 9.8, "tests performed", "", "", "", "", 24868., "", "", "", 113., 
  56.02, 2.20892331*^8, 255.573, 23.5, 4.495, 2.78, 5034.708, 4., 423.031, 
  8.35, 2.8, 36.7, 59.607, 0.6, 67.27, 0.557}, 
 {"PAK", "Asia", "Pakistan", "2021-04-04", 692231., 4323., 4730.714, 14821., 
  43., 80.714, 3133.794, 19.571, 21.416, 67.096, 0.195, 0.365, 1.12, "", "", 
  "", "", "", "", "", "", 55605., 1.0403335*^7, 47.097, 0.252, 48087., 0.218, 
  0.098, 10.2, "tests performed", "", "", "", "", 24333., "", "", "", 110., 
  56.02, 2.20892331*^8, 255.573, 23.5, 4.495, 2.78, 5034.708, 4., 423.031, 
  8.35, 2.8, 36.7, 59.607, 0.6, 67.27, 0.557}, 
 {"PAK", "Asia", "Pakistan", "2021-04-05", 696184., 3953., 4712., 14924., 
  103., 81.143, 3151.689, 17.896, 21.332, 67.562, 0.466, 0.367, 1.11, "", "", 
  "", "", "", "", "", "", 43362., 1.0446697*^7, 47.293, 0.196, 48515., 0.22, 
  0.097, 10.3, "tests performed", "", "", "", "", 23799., "", "", "", 108., 
  56.02, 2.20892331*^8, 255.573, 23.5, 4.495, 2.78, 5034.708, 4., 423.031, 
  8.35, 2.8, 36.7, 59.607, 0.6, 67.27, 0.557}, 
 {"PAK", "Asia", "Pakistan", "2021-04-06", 700188., 4004., 4604.429, 15026., 
  102., 84.571, 3169.816, 18.126, 20.845, 68.024, 0.462, 0.383, 1.1, "", "", 
  "", "", "", "", "", "", 46665., 1.0493362*^7, 47.504, 0.211, 48571., 0.22, 
  0.095, 10.5, "tests performed", 936383., 936383., "", "", 23265., 0.42, 
  0.42, "", 105., 56.02, 2.20892331*^8, 255.573, 23.5, 4.495, 2.78, 5034.708, 
  4., 423.031, 8.35, 2.8, 36.7, 59.607, 0.6, 67.27, 0.557}, 
 {"PAK", "Asia", "Pakistan", "2021-04-07", 705517., 5329., 4655.143, 15124., 
  98., 84.857, 3193.941, 24.125, 21.074, 68.468, 0.444, 0.384, 1.1, "", "", 
  "", "", "", "", "", "", 41699., 1.0535061*^7, 47.693, 0.189, 48247., 0.218, 
  0.096, 10.4, "tests performed", "", "", "", "", 32170., "", "", "", 146., 
  56.02, 2.20892331*^8, 255.573, 23.5, 4.495, 2.78, 5034.708, 4., 423.031, 
  8.35, 2.8, 36.7, 59.607, 0.6, 67.27, 0.557}, 
 {"PAK", "Asia", "Pakistan", "2021-04-08", 710829., 5312., 4666.286, 15229., 
  105., 88., 3217.989, 24.048, 21.125, 68.943, 0.475, 0.398, 1.09, "", "", 
  "", "", "", "", "", "", 49816., 1.0584877*^7, 47.919, 0.226, 48215., 0.218, 
  0.097, 10.3, "tests performed", 1.114*^6, 1.114*^6, "", "", 41610., 0.5, 
  0.5, "", 188., 56.02, 2.20892331*^8, 255.573, 23.5, 4.495, 2.78, 5034.708, 
  4., 423.031, 8.35, 2.8, 36.7, 59.607, 0.6, 67.27, 0.557}, 
 {"PAK", "Asia", "Pakistan", "2021-04-09", 715968., 5139., 4725.714, 15329., 
  100., 90.286, 3241.253, 23.265, 21.394, 69.396, 0.453, 0.409, 1.09, "", "", 
  "", "", "", "", "", "", 54948., 1.0639825*^7, 48.167, 0.249, 48897., 0.221, 
  0.097, 10.3, "tests performed", "", "", "", "", 43677., "", "", "", 198., 
  58.8, 2.20892331*^8, 255.573, 23.5, 4.495, 2.78, 5034.708, 4., 423.031, 
  8.35, 2.8, 36.7, 59.607, 0.6, 67.27, 0.557}, 
 {"PAK", "Asia", "Pakistan", "2021-04-10", 721018., 5050., 4730., 15443., 
  114., 95., 3264.115, 22.862, 21.413, 69.912, 0.516, 0.43, 1.08, "", "", "", 
  "", "", "", "", "", 49069., 1.0688894*^7, 48.39, 0.222, 48738., 0.221, 
  0.097, 10.3, "tests performed", "", "", "", "", 45744., "", "", "", 207., 
  58.8, 2.20892331*^8, 255.573, 23.5, 4.495, 2.78, 5034.708, 4., 423.031, 
  8.35, 2.8, 36.7, 59.607, 0.6, 67.27, 0.557}, 
 {"PAK", "Asia", "Pakistan", "2021-04-11", 725602., 4584., 4767.286, 15501., 
  58., 97.143, 3284.867, 20.752, 21.582, 70.174, 0.263, 0.44, 1.08, "", "", 
  "", "", "", "", "", "", 46066., 1.073496*^7, 48.598, 0.209, 47375., 0.214, 
  0.101, 9.9, "tests performed", "", "", "", "", 47811., "", "", "", 216., 
  58.8, 2.20892331*^8, 255.573, 23.5, 4.495, 2.78, 5034.708, 4., 423.031, 
  8.35, 2.8, 36.7, 59.607, 0.6, 67.27, 0.557}, 
 {"PAK", "Asia", "Pakistan", "2021-04-12", 729920., 4318., 4819.429, 15619., 
  118., 99.286, 3304.415, 19.548, 21.818, 70.709, 0.534, 0.449, 1.07, "", "", 
  "", "", "", "", "", "", 44514., 1.0779474*^7, 48.8, 0.202, 47540., 0.215, 
  0.101, 9.9, "tests performed", "", "", "", "", 49878., "", "", "", 226., 
  58.8, 2.20892331*^8, 255.573, 23.5, 4.495, 2.78, 5034.708, 4., 423.031, 
  8.35, 2.8, 36.7, 59.607, 0.6, 67.27, 0.557}, 
 {"PAK", "Asia", "Pakistan", "2021-04-13", 734423., 4503., 4890.714, 15754., 
  135., 104., 3324.801, 20.385, 22.141, 71.32, 0.611, 0.471, 1.07, "", "", 
  "", "", "", "", "", "", 50520., 1.0829994*^7, 49.028, 0.229, 48090., 0.218, 
  0.102, 9.8, "tests performed", 1.3*^6, 1.3*^6, "", "", 51945., 0.59, 0.59, 
  "", 235., 58.8, 2.20892331*^8, 255.573, 23.5, 4.495, 2.78, 5034.708, 4., 
  423.031, 8.35, 2.8, 36.7, 59.607, 0.6, 67.27, 0.557}, 
 {"PAK", "Asia", "Pakistan", "2021-04-14", 739818., 5395., 4900.143, 15872., 
  118., 106.857, 3349.224, 24.424, 22.183, 71.854, 0.534, 0.484, 1.07, "", 
  "", "", "", "", "", "", "", 48092., 1.0878086*^7, 49.246, 0.218, 49004., 
  0.222, 0.1, 10., "tests performed", "", "", "", "", 46877., "", "", "", 
  212., 58.8, 2.20892331*^8, 255.573, 23.5, 4.495, 2.78, 5034.708, 4., 
  423.031, 8.35, 2.8, 36.7, 59.607, 0.6, 67.27, 0.557}, 
 {"PAK", "Asia", "Pakistan", "2021-04-15", 745182., 5364., 4907.571, 15982., 
  110., 107.571, 3373.508, 24.283, 22.217, 72.352, 0.498, 0.487, 1.07, "", 
  "", "", "", "", "", "", "", 64685., 1.0942771*^7, 49.539, 0.293, 51128., 
  0.231, 0.096, 10.4, "tests performed", "", "", "", "", 41810., "", "", "", 
  189., 58.8, 2.20892331*^8, 255.573, 23.5, 4.495, 2.78, 5034.708, 4., 
  423.031, 8.35, 2.8, 36.7, 59.607, 0.6, 67.27, 0.557}, 
 {"PAK", "Asia", "Pakistan", "2021-04-16", 750158., 4976., 4884.286, 16094., 
  112., 109.286, 3396.035, 22.527, 22.112, 72.859, 0.507, 0.495, 1.07, "", 
  "", "", "", "", "", "", "", 64481., 1.1007252*^7, 49.831, 0.292, 52490., 
  0.238, 0.093, 10.7, "tests performed", "", "", "", "", 44114., "", "", "", 
  200., 58.8, 2.20892331*^8, 255.573, 23.5, 4.495, 2.78, 5034.708, 4., 
  423.031, 8.35, 2.8, 36.7, 59.607, 0.6, 67.27, 0.557}, 
 {"PAK", "Asia", "Pakistan", "2021-04-17", 756285., 6127., 5038.143, 16243., 
  149., 114.286, 3423.772, 27.737, 22.808, 73.534, 0.675, 0.517, 1.07, "", 
  "", "", "", "", "", "", "", "", "", "", "", 54874., 0.248, 0.092, 10.9, 
  "tests performed", "", "", "", "", 46419., "", "", "", 210., 58.8, 
  2.20892331*^8, 255.573, 23.5, 4.495, 2.78, 5034.708, 4., 423.031, 8.35, 
  2.8, 36.7, 59.607, 0.6, 67.27, 0.557}, {"PAK", "Asia", "Pakistan", 
  "2021-04-18", 761437., 5152., 5119.286, 16316., 73., 116.429, 3447.096, 
  23.324, 23.175, 73.864, 0.33, 0.527, 1.07, "", "", "", "", "", "", "", "", 
  "", "", "", "", 57687., 0.261, 0.089, 11.3, "tests performed", "", "", "", 
  "", 48724., "", "", "", 221., 58.8, 2.20892331*^8, 255.573, 23.5, 4.495, 
  2.78, 5034.708, 4., 423.031, 8.35, 2.8, 36.7, 59.607, 0.6, 67.27, 0.557}, 
 {"PAK", "Asia", "Pakistan", "2021-04-19", 766882., 5445., 5280.286, 16453., 
  137., 119.143, 3471.746, 24.65, 23.904, 74.484, 0.62, 0.539, 1.06, "", "", 
  "", "", "", "", "", "", "", 1.1204529*^7, 50.724, "", 60722., 0.275, 0.087, 
  11.5, "tests performed", "", "", "", "", 51029., "", "", "", 231., "", 
  2.20892331*^8, 255.573, 23.5, 4.495, 2.78, 5034.708, 4., 423.031, 8.35, 
  2.8, 36.7, 59.607, 0.6, 67.27, 0.557}, {"PAK", "Asia", "Pakistan", 
  "2021-04-20", 772381., 5499., 5422.571, 16600., 147., 120.857, 3496.64, 
  24.894, 24.548, 75.15, 0.665, 0.547, 1.05, "", "", "", "", "", "", "", "", 
  68002., 1.1272531*^7, 51.032, 0.308, 63220., 0.286, 0.086, 11.7, 
  "tests performed", "", "", "", "", 53333., "", "", "", 241., 78.24, 
  2.20892331*^8, 255.573, 23.5, 4.495, 2.78, 5034.708, 4., 423.031, 8.35, 
  2.8, 36.7, 59.607, 0.6, 67.27, 0.557}, {"PAK", "Asia", "Pakistan", 
  "2021-04-21", 778238., 5857., 5488.571, 16698., 98., 118., 3523.155, 
  26.515, 24.847, 75.593, 0.444, 0.534, 1.04, "", "", "", "", "", "", "", "", 
  47301., 1.1319832*^7, 51.246, 0.214, 63107., 0.286, 0.087, 11.5, 
  "tests performed", "", "", "", "", 53333., "", "", "", 241., 78.24, 
  2.20892331*^8, 255.573, 23.5, 4.495, 2.78, 5034.708, 4., 423.031, 8.35, 
  2.8, 36.7, 59.607, 0.6, 67.27, 0.557}, {"PAK", "Asia", "Pakistan", 
  "2021-04-22", 784108., 5870., 5560.857, 16842., 144., 122.857, 3549.729, 
  26.574, 25.175, 76.245, 0.652, 0.556, 1.03, "", "", "", "", "", "", "", "", 
  57591., 1.1377423*^7, 51.507, 0.261, 62093., 0.281, 0.09, 11.2, 
  "tests performed", "", "", "", "", 53333., "", "", "", 241., 78.24, 
  2.20892331*^8, 255.573, 23.5, 4.495, 2.78, 5034.708, 4., 423.031, 8.35, 
  2.8, 36.7, 59.607, 0.6, 67.27, 0.557}, {"PAK", "Asia", "Pakistan", 
  "2021-04-23", 790016., 5908., 5694., 16999., 157., 129.286, 3576.475, 
  26.746, 25.777, 76.956, 0.711, 0.585, 1.01, "", "", "", "", "", "", "", "", 
  53818., 1.1431241*^7, 51.75, 0.244, 60570., 0.274, 0.094, 10.6, 
  "tests performed", "", "", "", "", 53333., "", "", "", 241., 78.24, 
  2.20892331*^8, 255.573, 23.5, 4.495, 2.78, 5034.708, 4., 423.031, 8.35, 
  2.8, 36.7, 59.607, 0.6, 67.27, 0.557}, {"PAK", "Asia", "Pakistan", 
  "2021-04-24", 795627., 5611., 5620.286, 17117., 118., 124.857, 3601.877, 
  25.402, 25.444, 77.49, 0.534, 0.565, 1., "", "", "", "", "", "", "", "", 
  52402., 1.1483643*^7, 51.988, 0.237, 58662., 0.266, 0.096, 10.4, 
  "tests performed", "", "", "", "", 53333., "", "", "", 241., 78.24, 
  2.20892331*^8, 255.573, 23.5, 4.495, 2.78, 5034.708, 4., 423.031, 8.35, 
  2.8, 36.7, 59.607, 0.6, 67.27, 0.557}, {"PAK", "Asia", "Pakistan", 
  "2021-04-25", 800452., 4825., 5573.571, 17187., 70., 124.429, 3623.72, 
  21.843, 25.232, 77.807, 0.317, 0.563, 0.99, "", "", "", "", "", "", "", "", 
  55128., 1.1538771*^7, 52.237, 0.25, 57143., 0.259, 0.098, 10.3, 
  "tests performed", "", "", "", "", 53333., "", "", "", 241., 78.24, 
  2.20892331*^8, 255.573, 23.5, 4.495, 2.78, 5034.708, 4., 423.031, 8.35, 
  2.8, 36.7, 59.607, 0.6, 67.27, 0.557}, {"PAK", "Asia", "Pakistan", 
  "2021-04-26", 804939., 4487., 5436.714, 17329., 142., 125.143, 3644.033, 
  20.313, 24.613, 78.45, 0.643, 0.567, 0.98, "", "", "", "", "", "", "", "", 
  50161., 1.1588932*^7, 52.464, 0.227, 54915., 0.249, 0.099, 10.1, 
  "tests performed", "", "", "", "", 53333., "", "", "", 241., 78.24, 
  2.20892331*^8, 255.573, 23.5, 4.495, 2.78, 5034.708, 4., 423.031, 8.35, 
  2.8, 36.7, 59.607, 0.6, 67.27, 0.557}, {"PAK", "Asia", "Pakistan", 
  "2021-04-27", 810231., 5292., 5407.143, 17530., 201., 132.857, 3667.991, 
  23.957, 24.479, 79.36, 0.91, 0.601, 0.96, "", "", "", "", "", "", "", "", 
  43981., 1.1632913*^7, 52.663, 0.199, 51483., 0.233, 0.105, 9.5, 
  "tests performed", "", "", "", "", 53333., "", "", "", 241., 78.24, 
  2.20892331*^8, 255.573, 23.5, 4.495, 2.78, 5034.708, 4., 423.031, 8.35, 
  2.8, 36.7, 59.607, 0.6, 67.27, 0.557}, {"PAK", "Asia", "Pakistan", 
  "2021-04-28", 815711., 5480., 5353.286, 17680., 150., 140.286, 3692.799, 
  24.808, 24.235, 80.039, 0.679, 0.635, 0.95, "", "", "", "", "", "", "", "", 
  49101., 1.1682014*^7, 52.886, 0.222, 51740., 0.234, 0.103, 9.7, 
  "tests performed", 2.1*^6, 2.1*^6, "", "", 53333., 0.95, 0.95, "", 241., 
  78.24, 2.20892331*^8, 255.573, 23.5, 4.495, 2.78, 5034.708, 4., 423.031, 
  8.35, 2.8, 36.7, 59.607, 0.6, 67.27, 0.557}, 
 {"PAK", "Asia", "Pakistan", "2021-04-29", 820823., 5112., 5245., 17811., 
  131., 138.429, 3715.942, 23.142, 23.745, 80.632, 0.593, 0.627, 0.93, "", 
  "", "", "", "", "", "", "", 57013., 1.1739027*^7, 53.144, 0.258, 51658., 
  0.234, 0.102, 9.8, "tests performed", "", "", "", "", 66378., "", "", "", 
  300., 78.24, 2.20892331*^8, 255.573, 23.5, 4.495, 2.78, 5034.708, 4., 
  423.031, 8.35, 2.8, 36.7, 59.607, 0.6, 67.27, 0.557}, 
 {"PAK", "Asia", "Pakistan", "2021-04-30", 825519., 4696., 5071.857, 17957., 
  146., 136.857, 3737.201, 21.259, 22.961, 81.293, 0.661, 0.62, 0.91, "", "", 
  "", "", "", "", "", "", 49099., 1.1788126*^7, 53.366, 0.222, 50984., 0.231, 
  0.099, 10.1, "tests performed", "", "", "", "", 79422., "", "", "", 360., 
  78.24, 2.20892331*^8, 255.573, 23.5, 4.495, 2.78, 5034.708, 4., 423.031, 
  8.35, 2.8, 36.7, 59.607, 0.6, 67.27, 0.557}, 
 {"PAK", "Asia", "Pakistan", "2021-05-01", 829933., 4414., 4900.857, 18070., 
  113., 136.143, 3757.183, 19.983, 22.187, 81.805, 0.512, 0.616, 0.9, "", "", 
  "", "", "", "", "", "", 48740., 1.1836866*^7, 53.587, 0.221, 50460., 0.228, 
  0.097, 10.3, "tests performed", "", "", "", "", 92467., "", "", "", 419., 
  78.24, 2.20892331*^8, 255.573, 23.5, 4.495, 2.78, 5034.708, 4., 423.031, 
  8.35, 2.8, 36.7, 59.607, 0.6, 67.27, 0.557}, 
 {"PAK", "Asia", "Pakistan", "2021-05-02", 834146., 4213., 4813.429, 18149., 
  79., 137.429, 3776.256, 19.073, 21.791, 82.162, 0.358, 0.622, 0.89, "", "", 
  "", "", "", "", "", "", 45275., 1.1882141*^7, 53.792, 0.205, 49053., 0.222, 
  0.098, 10.2, "tests performed", "", "", "", "", 105511., "", "", "", 478., 
  78.24, 2.20892331*^8, 255.573, 23.5, 4.495, 2.78, 5034.708, 4., 423.031, 
  8.35, 2.8, 36.7, 59.607, 0.6, 67.27, 0.557}, 
 {"PAK", "Asia", "Pakistan", "2021-05-03", 837523., 3377., 4654.857, 18310., 
  161., 140.143, 3791.544, 15.288, 21.073, 82.891, 0.729, 0.634, 0.88, "", 
  "", "", "", "", "", "", "", 45954., 1.1928095*^7, 54., 0.208, 48452., 
  0.219, 0.096, 10.4, "tests performed", "", "", "", "", 118556., "", "", "", 
  537., 78.24, 2.20892331*^8, 255.573, 23.5, 4.495, 2.78, 5034.708, 4., 
  423.031, 8.35, 2.8, 36.7, 59.607, 0.6, 67.27, 0.557}, 
 {"PAK", "Asia", "Pakistan", "2021-05-04", 837523., 0., 3898.857, 18310., 0., 
  111.429, 3791.544, 0., 17.65, 82.891, 0., 0.504, 0.88, "", "", "", "", "", 
  "", "", "", 37587., 1.1965682*^7, 54.17, 0.17, 47538., 0.215, 0.082, 12.2, 
  "tests performed", 2.96787*^6, "", "", "", 131600., 1.34, "", "", 596., 
  78.24, 2.20892331*^8, 255.573, 23.5, 4.495, 2.78, 5034.708, 4., 423.031, 
  8.35, 2.8, 36.7, 59.607, 0.6, 67.27, 0.557}, 
 {"PAK", "Asia", "Pakistan", "2021-05-05", 841636., 4113., 3703.571, 18429., 
  119., 107., 3810.164, 18.62, 16.766, 83.43, 0.539, 0.484, 0.89, "", "", "", 
  "", "", "", "", "", 44837., 1.2010519*^7, 54.373, 0.203, 46929., 0.212, 
  0.079, 12.7, "tests performed", 3.150122*^6, "", "", 182252., 150017., 
  1.43, "", "", 679., 78.24, 2.20892331*^8, 255.573, 23.5, 4.495, 2.78, 
  5034.708, 4., 423.031, 8.35, 2.8, 36.7, 59.607, 0.6, 67.27, 0.557}, 
 {"PAK", "Asia", "Pakistan", "2021-05-06", 850131., 8495., 4186.857, 18677., 
  248., 123.714, 3848.622, 38.458, 18.954, 84.553, 1.123, 0.56, 0.91, "", "", 
  "", "", "", "", "", "", 46467., 1.2056986*^7, 54.583, 0.21, 45423., 0.206, 
  0.092, 10.8, "tests performed", 3.320304*^6, "", "", 170182., 153666., 1.5, 
  "", "", 696., 78.24, 2.20892331*^8, 255.573, 23.5, 4.495, 2.78, 5034.708, 
  4., 423.031, 8.35, 2.8, 36.7, 59.607, 0.6, 67.27, 0.557}, 
 {"PAK", "Asia", "Pakistan", "2021-05-07", 854240., 4109., 4103., 18797., 
  120., 120., 3867.223, 18.602, 18.575, 85.096, 0.543, 0.543, 0.89, "", "", 
  "", "", "", "", "", "", 44846., 1.2101832*^7, 54.786, 0.203, 44815., 0.203, 
  0.092, 10.9, "tests performed", "", "", "", "", 144000., "", "", "", 652., 
  78.24, 2.20892331*^8, 255.573, 23.5, 4.495, 2.78, 5034.708, 4., 423.031, 
  8.35, 2.8, 36.7, 59.607, 0.6, 67.27, 0.557}, 
 {"PAK", "Asia", "Pakistan", "2021-05-08", 858026., 3786., 4013.286, 18915., 
  118., 120.714, 3884.363, 17.14, 18.169, 85.63, 0.534, 0.546, 0.88, "", "", 
  "", "", "", "", "", "", 48103., 1.2149935*^7, 55.004, 0.218, 44724., 0.202, 
  0.09, 11.1, "tests performed", "", "", "", "", 134335., "", "", "", 608., 
  78.24, 2.20892331*^8, 255.573, 23.5, 4.495, 2.78, 5034.708, 4., 423.031, 
  8.35, 2.8, 36.7, 59.607, 0.6, 67.27, 0.557}, 
 {"PAK", "Asia", "Pakistan", "2021-05-09", 861473., 3447., 3903.857, 18993., 
  78., 120.571, 3899.968, 15.605, 17.673, 85.983, 0.353, 0.546, 0.86, "", "", 
  "", "", "", "", "", "", 40736., 1.2190671*^7, 55.188, 0.184, 44076., 0.2, 
  0.089, 11.3, "tests performed", "", "", "", "", 124670., "", "", "", 564., 
  78.24, 2.20892331*^8, 255.573, 23.5, 4.495, 2.78, 5034.708, 4., 423.031, 
  8.35, 2.8, 36.7, 59.607, 0.6, 67.27, 0.557}, 
 {"PAK", "Asia", "Pakistan", "2021-05-10", 864557., 3084., 3862., 19106., 
  113., 113.714, 3913.929, 13.962, 17.484, 86.495, 0.512, 0.515, 0.85, "", 
  "", "", "", "", "", "", "", 37756., 1.2228427*^7, 55.359, 0.171, 42905., 
  0.194, 0.09, 11.1, "tests performed", "", "", "", "", 115004., "", "", "", 
  521., 78.24, 2.20892331*^8, 255.573, 23.5, 4.495, 2.78, 5034.708, 4., 
  423.031, 8.35, 2.8, 36.7, 59.607, 0.6, 67.27, 0.557}, 
 {"PAK", "Asia", "Pakistan", "2021-05-11", 867438., 2881., 4273.571, 19210., 
  104., 128.571, 3926.972, 13.043, 19.347, 86.965, 0.471, 0.582, 0.84, "", 
  "", "", "", "", "", "", "", 38883., 1.226731*^7, 55.535, 0.176, 43090., 
  0.195, 0.099, 10.1, "tests performed", 3.705244*^6, 2.811726*^6, 952518., 
  "", 105339., 1.68, 1.27, 0.43, 477., 64.35, 2.20892331*^8, 255.573, 23.5, 
  4.495, 2.78, 5034.708, 4., 423.031, 8.35, 2.8, 36.7, 59.607, 0.6, 67.27, 
  0.557}, {"PAK", "Asia", "Pakistan", "2021-05-12", 870703., 3265., 4152.429, 
  19336., 126., 129.571, 3941.753, 14.781, 18.798, 87.536, 0.57, 0.587, 0.83, 
  "", "", "", "", "", "", "", "", 43565., 1.2310875*^7, 55.732, 0.197, 
  42908., 0.194, 0.097, 10.3, "tests performed", "", "", "", "", 88664., "", 
  "", "", 401., 64.35, 2.20892331*^8, 255.573, 23.5, 4.495, 2.78, 5034.708, 
  4., 423.031, 8.35, 2.8, 36.7, 59.607, 0.6, 67.27, 0.557}, 
 {"PAK", "Asia", "Pakistan", "2021-05-13", 873220., 2517., 3298.429, 19384., 
  48., 101., 3953.148, 11.395, 14.932, 87.753, 0.217, 0.457, 0.82, "", "", 
  "", "", "", "", "", "", 39101., 1.2349976*^7, 55.909, 0.177, 41856., 0.189, 
  0.079, 12.7, "tests performed", 3.836291*^6, 2.931064*^6, 964227., "", 
  73712., 1.74, 1.33, 0.44, 334., 64.35, 2.20892331*^8, 255.573, 23.5, 4.495, 
  2.78, 5034.708, 4., 423.031, 8.35, 2.8, 36.7, 59.607, 0.6, 67.27, 0.557}, 
 {"PAK", "Asia", "Pakistan", "2021-05-14", 874751., 1531., 2930.143, 19467., 
  83., 95.714, 3960.079, 6.931, 13.265, 88.129, 0.376, 0.433, 0.82, "", "", 
  "", "", "", "", "", "", 30700., 1.2380676*^7, 56.048, 0.139, 39835., 0.18, 
  0.074, 13.6, "tests performed", "", "", "", "", 81301., "", "", "", 368., 
  64.35, 2.20892331*^8, 255.573, 23.5, 4.495, 2.78, 5034.708, 4., 423.031, 
  8.35, 2.8, 36.7, 59.607, 0.6, 67.27, 0.557}, 
 {"PAK", "Asia", "Pakistan", "2021-05-15", 877130., 2379., 2729.143, 19543., 
  76., 89.714, 3970.849, 10.77, 12.355, 88.473, 0.344, 0.406, 0.84, "", "", 
  "", "", "", "", "", "", 30248., 1.2410924*^7, 56.185, 0.137, 37284., 0.169, 
  0.073, 13.7, "tests performed", "", "", "", "", 88889., "", "", "", 402., 
  64.35, 2.20892331*^8, 255.573, 23.5, 4.495, 2.78, 5034.708, 4., 423.031, 
  8.35, 2.8, 36.7, 59.607, 0.6, 67.27, 0.557}, 
 {"PAK", "Asia", "Pakistan", "2021-05-16", 880362., 3232., 2698.429, 19617., 
  74., 89.143, 3985.48, 14.632, 12.216, 88.808, 0.335, 0.404, 0.86, "", "", 
  "", "", "", "", "", "", 33118., 1.2444042*^7, 56.335, 0.15, 36196., 0.164, 
  0.075, 13.4, "tests performed", "", "", "", "", 96477., "", "", "", 437., 
  64.35, 2.20892331*^8, 255.573, 23.5, 4.495, 2.78, 5034.708, 4., 423.031, 
  8.35, 2.8, 36.7, 59.607, 0.6, 67.27, 0.557}, 
 {"PAK", "Asia", "Pakistan", "2021-05-17", 882928., 2566., 2624.429, 19752., 
  135., 92.286, 3997.097, 11.617, 11.881, 89.419, 0.611, 0.418, 0.88, "", "", 
  "", "", "", "", "", "", 36725., 1.2480767*^7, 56.502, 0.166, 36049., 0.163, 
  0.073, 13.7, "tests performed", "", "", "", "", 104066., "", "", "", 471., 
  64.35, 2.20892331*^8, 255.573, 23.5, 4.495, 2.78, 5034.708, 4., 423.031, 
  8.35, 2.8, 36.7, 59.607, 0.6, 67.27, 0.557}, 
 {"PAK", "Asia", "Pakistan", "2021-05-18", 886184., 3256., 2678., 19856., 
  104., 92.286, 4011.837, 14.74, 12.124, 89.89, 0.471, 0.418, 0.9, "", "", 
  "", "", "", "", "", "", 29801., 1.2510568*^7, 56.636, 0.135, 34751., 0.157, 
  0.077, 13., "tests performed", "", "", "", "", 111654., "", "", "", 505., 
  64.35, 2.20892331*^8, 255.573, 23.5, 4.495, 2.78, 5034.708, 4., 423.031, 
  8.35, 2.8, 36.7, 59.607, 0.6, 67.27, 0.557}, 
 {"PAK", "Asia", "Pakistan", "2021-05-19", 890391., 4207., 2812.571, 19987., 
  131., 93., 4030.882, 19.045, 12.733, 90.483, 0.593, 0.421, 0.9, "", "", "", 
  "", "", "", "", "", 41771., 1.2552339*^7, 56.826, 0.189, 34495., 0.156, 
  0.082, 12.3, "tests performed", "", "", "", "", 120880., "", "", "", 547., 
  64.35, 2.20892331*^8, 255.573, 23.5, 4.495, 2.78, 5034.708, 4., 423.031, 
  8.35, 2.8, 36.7, 59.607, 0.6, 67.27, 0.557}, 
 {"PAK", "Asia", "Pakistan", "2021-05-20", 893461., 3070., 2891.571, 20089., 
  102., 100.714, 4044.781, 13.898, 13.09, 90.945, 0.462, 0.456, 0.9, "", "", 
  "", "", "", "", "", "", 51130., 1.2603469*^7, 57.057, 0.231, 36213., 0.164, 
  0.08, 12.5, "tests performed", 4.747033*^6, 3.647933*^6, 1.156893*^6, "", 
  130106., 2.15, 1.65, 0.52, 589., 64.35, 2.20892331*^8, 255.573, 23.5, 
  4.495, 2.78, 5034.708, 4., 423.031, 8.35, 2.8, 36.7, 59.607, 0.6, 67.27, 
  0.557}, {"PAK", "Asia", "Pakistan", "2021-05-21", 897468., 4007., 3245.286, 
  20177., 88., 101.429, 4062.921, 18.14, 14.692, 91.343, 0.398, 0.459, 0.9, 
  "", "", "", "", "", "", "", "", 51528., 1.2654997*^7, 57.29, 0.233, 39189., 
  0.177, 0.083, 12.1, "tests performed", 4.956853*^6, 3.825314*^6, 
  1.193441*^6, 209820., 141494., 2.24, 1.73, 0.54, 641., 64.35, 
  2.20892331*^8, 255.573, 23.5, 4.495, 2.78, 5034.708, 4., 423.031, 8.35, 
  2.8, 36.7, 59.607, 0.6, 67.27, 0.557}, {"PAK", "Asia", "Pakistan", 
  "2021-05-22", 900552., 3084., 3346., 20251., 74., 101.143, 4076.882, 
  13.962, 15.148, 91.678, 0.335, 0.458, 0.89, "", "", "", "", "", "", "", "", 
  62238., 1.2717235*^7, 57.572, 0.282, 43759., 0.198, 0.076, 13.1, 
  "tests performed", "", "", "", "", 142048., "", "", "", 643., 64.35, 
  2.20892331*^8, 255.573, 23.5, 4.495, 2.78, 5034.708, 4., 423.031, 8.35, 
  2.8, 36.7, 59.607, 0.6, 67.27, 0.557}, {"PAK", "Asia", "Pakistan", 
  "2021-05-23", 903599., 3047., 3319.571, 20308., 57., 98.714, 4090.676, 
  13.794, 15.028, 91.936, 0.258, 0.447, 0.88, "", "", "", "", "", "", "", "", 
  62061., 1.2779296*^7, 57.853, 0.281, 47893., 0.217, 0.069, 14.4, 
  "tests performed", "", "", "", "", 142602., "", "", "", 646., 64.35, 
  2.20892331*^8, 255.573, 23.5, 4.495, 2.78, 5034.708, 4., 423.031, 8.35, 
  2.8, 36.7, 59.607, 0.6, 67.27, 0.557}, {"PAK", "Asia", "Pakistan", 
  "2021-05-24", 905852., 2253., 3274.857, 20400., 92., 92.571, 4100.876, 
  10.2, 14.826, 92.353, 0.416, 0.419, 0.87, "", "", "", "", "", "", "", "", 
  58522., 1.2837818*^7, 58.118, 0.265, 51007., 0.231, 0.064, 15.6, 
  "tests performed", 5.358808*^6, 4.144175*^6, 1.286429*^6, "", 143156., 
  2.43, 1.88, 0.58, 648., 64.35, 2.20892331*^8, 255.573, 23.5, 4.495, 2.78, 
  5034.708, 4., 423.031, 8.35, 2.8, 36.7, 59.607, 0.6, 67.27, 0.557}, 
 {"PAK", "Asia", "Pakistan", "2021-05-25", 908576., 2724., 3198.857, 20465., 
  65., 87., 4113.208, 12.332, 14.482, 92.647, 0.294, 0.394, 0.86, "", "", "", 
  "", "", "", "", "", 46726., 1.2884544*^7, 58.33, 0.212, 53425., 0.242, 
  0.06, 16.7, "tests performed", "", "", "", "", 161317., "", "", "", 730., 
  "", 2.20892331*^8, 255.573, 23.5, 4.495, 2.78, 5034.708, 4., 423.031, 8.35, 
  2.8, 36.7, 59.607, 0.6, 67.27, 0.557}, {"PAK", "Asia", "Pakistan", 
  "2021-05-26", 911302., 2726., 2987.286, 20540., 75., 79., 4125.548, 12.341, 
  13.524, 92.986, 0.34, 0.358, 0.84, "", "", "", "", "", "", "", "", 59076., 
  1.294362*^7, 58.597, 0.267, 55897., 0.253, 0.053, 18.7, "tests performed", 
  "", "", "", "", 179478., "", "", "", 813., "", 2.20892331*^8, 255.573, 
  23.5, 4.495, 2.78, 5034.708, 4., 423.031, 8.35, 2.8, 36.7, 59.607, 0.6, 
  67.27, 0.557}, {"PAK", "Asia", "Pakistan", "2021-05-27", 913784., 2482., 
  2903.286, 20607., 67., 74., 4136.785, 11.236, 13.143, 93.29, 0.303, 0.335, 
  0.83, "", "", "", "", "", "", "", "", 62706., 1.3006326*^7, 58.881, 0.284, 
  57551., 0.261, 0.05, 19.8, "tests performed", 6.130509*^6, 4.69339*^6, 
  1.513144*^6, "", 197639., 2.78, 2.12, 0.69, 895., "", 2.20892331*^8, 
  255.573, 23.5, 4.495, 2.78, 5034.708, 4., 423.031, 8.35, 2.8, 36.7, 59.607, 
  0.6, 67.27, 0.557}, {"PAK", "Asia", "Pakistan", "2021-05-28", 916239., 
  2455., 2681.571, 20680., 73., 71.857, 4147.899, 11.114, 12.14, 93.62, 0.33, 
  0.325, 0.82, "", "", "", "", "", "", "", "", 51625., 1.3057951*^7, 59.115, 
  0.234, 57565., 0.261, 0.047, 21.5, "tests performed", "", "", "", "", 
  202142., "", "", "", 915., "", 2.20892331*^8, 255.573, 23.5, 4.495, 2.78, 
  5034.708, 4., 423.031, 8.35, 2.8, 36.7, 59.607, 0.6, 67.27, 0.557}, 
 {"PAK", "Asia", "Pakistan", "2021-05-29", 918936., 2697., 2626.286, 20736., 
  56., 69.286, 4160.108, 12.21, 11.889, 93.874, 0.254, 0.314, 0.82, "", "", 
  "", "", "", "", "", "", 55442., 1.3113393*^7, 59.366, 0.251, 56594., 0.256, 
  0.046, 21.5, "tests performed", "", "", "", "", 217477., "", "", "", 985., 
  "", 2.20892331*^8, 255.573, 23.5, 4.495, 2.78, 5034.708, 4., 423.031, 8.35, 
  2.8, 36.7, 59.607, 0.6, 67.27, 0.557}, {"PAK", "Asia", "Pakistan", 
  "2021-05-30", 921053., 2117., 2493.429, 20779., 43., 67.286, 4169.692, 
  9.584, 11.288, 94.068, 0.195, 0.305, 0.81, "", "", "", "", "", "", "", "", 
  55965., 1.3169358*^7, 59.619, 0.253, 55723., 0.252, 0.045, 22.3, 
  "tests performed", "", "", "", "", 232813., "", "", "", 1054., "", 
  2.20892331*^8, 255.573, 23.5, 4.495, 2.78, 5034.708, 4., 423.031, 8.35, 
  2.8, 36.7, 59.607, 0.6, 67.27, 0.557}, {"PAK", "Asia", "Pakistan", 
  "2021-05-31", 922824., 1771., 2424.571, 20850., 71., 64.286, 4177.71, 
  8.017, 10.976, 94.39, 0.321, 0.291, 0.8, "", "", "", "", "", "", "", "", 
  52223., 1.3221581*^7, 59.855, 0.236, 54823., 0.248, 0.044, 22.6, 
  "tests performed", "", "", "", "", 248149., "", "", "", 1123., "", 
  2.20892331*^8, 255.573, 23.5, 4.495, 2.78, 5034.708, 4., 423.031, 8.35, 
  2.8, 36.7, 59.607, 0.6, 67.27, 0.557}, {"PAK", "Asia", "Pakistan", 
  "2021-06-01", 924667., 1843., 2298.714, 20930., 80., 66.429, 4186.053, 
  8.343, 10.406, 94.752, 0.362, 0.301, 0.79, "", "", "", "", "", "", "", "", 
  47633., 1.3269214*^7, 60.071, 0.216, 54953., 0.249, 0.042, 23.9, 
  "tests performed", 7.337187*^6, 5.478069*^6, 1.985005*^6, "", 245878., 
  3.32, 2.48, 0.9, 1113., "", 2.20892331*^8, 255.573, 23.5, 4.495, 2.78, 
  5034.708, 4., 423.031, 8.35, 2.8, 36.7, 59.607, 0.6, 67.27, 0.557}, 
 {"PAK", "Asia", "Pakistan", "2021-06-02", 926695., 2028., 2199., 21022., 
  92., 68.857, 4195.234, 9.181, 9.955, 95.169, 0.416, 0.312, 0.78, "", "", 
  "", "", "", "", "", "", 47183., 1.3316397*^7, 60.285, 0.214, 53254., 0.241, 
  0.041, 24.2, "tests performed", 7.648481*^6, 5.70668*^6, 2.0766*^6, 
  311294., 253601., 3.46, 2.58, 0.94, 1148., "", 2.20892331*^8, 255.573, 
  23.5, 4.495, 2.78, 5034.708, 4., 423.031, 8.35, 2.8, 36.7, 59.607, 0.6, 
  67.27, 0.557}, {"PAK", "Asia", "Pakistan", "2021-06-03", 928588., 1893., 
  2114.857, 21105., 83., 71.143, 4203.804, 8.57, 9.574, 95.544, 0.376, 0.322, 
  0.77, "", "", "", "", "", "", "", "", 51523., 1.336792*^7, 60.518, 0.233, 
  51656., 0.234, 0.041, 24.4, "tests performed", 7.953574*^6, 5.920955*^6, 
  2.174169*^6, 305093., 260438., 3.6, 2.68, 0.98, 1179., "", 2.20892331*^8, 
  255.573, 23.5, 4.495, 2.78, 5034.708, 4., 423.031, 8.35, 2.8, 36.7, 59.607, 
  0.6, 67.27, 0.557}, {"PAK", "Asia", "Pakistan", "2021-06-04", 930511., 
  1923., 2038.857, 21189., 84., 72.714, 4212.509, 8.706, 9.23, 95.925, 0.38, 
  0.329, 0.77, "", "", "", "", "", "", "", "", 52859., 1.3420779*^7, 60.757, 
  0.239, 51833., 0.235, 0.039, 25.4, "tests performed", "", "", "", "", 
  248118., "", "", "", 1123., "", 2.20892331*^8, 255.573, 23.5, 4.495, 2.78, 
  5034.708, 4., 423.031, 8.35, 2.8, 36.7, 59.607, 0.6, 67.27, 0.557}, 
 {"PAK", "Asia", "Pakistan", "2021-06-05", 932140., 1629., 1886.286, 21265., 
  76., 75.571, 4219.884, 7.375, 8.539, 96.269, 0.344, 0.342, 0.77, "", "", 
  "", "", "", "", "", "", 50393., 1.3471172*^7, 60.985, 0.228, 51111., 0.231, 
  0.037, 27.1, "tests performed", 8.263763*^6, 6.36447*^6, 2.310115*^6, "", 
  235798., 3.74, 2.88, 1.05, 1067., "", 2.20892331*^8, 255.573, 23.5, 4.495, 
  2.78, 5034.708, 4., 423.031, 8.35, 2.8, 36.7, 59.607, 0.6, 67.27, 0.557}, 
 {"PAK", "Asia", "Pakistan", "2021-06-06", 933630., 1490., 1796.714, 21323., 
  58., 77.714, 4226.629, 6.745, 8.134, 96.531, 0.263, 0.352, 0.76, "", "", 
  "", "", "", "", "", "", 52427., 1.3523599*^7, 61.223, 0.237, 50606., 0.229, 
  0.036, 28.2, "tests performed", "", "", "", "", "", "", "", "", "", "", 
  2.20892331*^8, 255.573, 23.5, 4.495, 2.78, 5034.708, 4., 423.031, 8.35, 
  2.8, 36.7, 59.607, 0.6, 67.27, 0.557}, {"PAK", "Asia", "Pakistan", 
  "2021-06-07", 935013., 1383., 1741.286, 21376., 53., 75.143, 4232.89, 
  6.261, 7.883, 96.771, 0.24, 0.34, "", "", "", "", "", "", "", "", "", 
  49285., 1.3572884*^7, 61.446, 0.223, 50186., 0.227, 0.035, 28.8, 
  "tests performed", "", "", "", "", "", "", "", "", "", "", 2.20892331*^8, 
  255.573, 23.5, 4.495, 2.78, 5034.708, 4., 423.031, 8.35, 2.8, 36.7, 59.607, 
  0.6, 67.27, 0.557}, {"PSE", "Asia", "Palestine", "2020-03-05", 4., 4., "", 
  "", "", "", 0.784, 0.784, "", "", "", "", "", "", "", "", "", "", "", "", 
  "", "", "", "", "", "", "", "", "", "", "", "", "", "", "", "", "", "", "", 
  55.56, 5.101416*^6, 778.202, 20.4, 3.043, 1.726, 4449.898, 1., 265.91, 
  10.59, "", "", "", "", 74.05, 0.708}, {"PSE", "Asia", "Palestine", 
  "2020-03-06", 7., 3., "", "", "", "", 1.372, 0.588, "", "", "", "", "", "", 
  "", "", "", "", "", "", "", "", "", "", "", "", "", "", "", "", "", "", "", 
  "", "", "", "", "", "", 74.07, 5.101416*^6, 778.202, 20.4, 3.043, 1.726, 
  4449.898, 1., 265.91, 10.59, "", "", "", "", 74.05, 0.708}, 
 {"PSE", "Asia", "Palestine", "2020-03-07", 16., 9., "", "", "", "", 3.136, 
  1.764, "", "", "", "", "", "", "", "", "", "", "", "", "", "", "", "", "", 
  "", "", "", "", "", "", "", "", "", "", "", "", "", "", 74.07, 5.101416*^6, 
  778.202, 20.4, 3.043, 1.726, 4449.898, 1., 265.91, 10.59, "", "", "", "", 
  74.05, 0.708}, {"PSE", "Asia", "Palestine", "2020-03-08", 16., 0., "", "", 
  "", "", 3.136, 0., "", "", "", "", "", "", "", "", "", "", "", "", "", "", 
  "", "", "", "", "", "", "", "", "", "", "", "", "", "", "", "", "", 74.07, 
  5.101416*^6, 778.202, 20.4, 3.043, 1.726, 4449.898, 1., 265.91, 10.59, "", 
  "", "", "", 74.05, 0.708}, {"PSE", "Asia", "Palestine", "2020-03-09", 19., 
  3., "", "", "", "", 3.724, 0.588, "", "", "", "", "", "", "", "", "", "", 
  "", "", "", "", "", "", "", "", "", "", "", "", "", "", "", "", "", "", "", 
  "", "", 74.07, 5.101416*^6, 778.202, 20.4, 3.043, 1.726, 4449.898, 1., 
  265.91, 10.59, "", "", "", "", 74.05, 0.708}, 
 {"PSE", "Asia", "Palestine", "2020-03-10", 26., 7., 3.714, "", "", 0., 
  5.097, 1.372, 0.728, "", "", 0., "", "", "", "", "", "", "", "", "", "", 
  "", "", "", "", "", "", "", "", "", "", "", "", "", "", "", "", "", 74.07, 
  5.101416*^6, 778.202, 20.4, 3.043, 1.726, 4449.898, 1., 265.91, 10.59, "", 
  "", "", "", 74.05, 0.708}, {"PSE", "Asia", "Palestine", "2020-03-11", 30., 
  4., 4.286, "", "", 0., 5.881, 0.784, 0.84, "", "", 0., "", "", "", "", "", 
  "", "", "", "", "", "", "", "", "", "", "", "", "", "", "", "", "", "", "", 
  "", "", "", 74.07, 5.101416*^6, 778.202, 20.4, 3.043, 1.726, 4449.898, 1., 
  265.91, 10.59, "", "", "", "", 74.05, 0.708}, 
 {"PSE", "Asia", "Palestine", "2020-03-12", 30., 0., 3.714, "", "", 0., 
  5.881, 0., 0.728, "", "", 0., "", "", "", "", "", "", "", "", "", "", "", 
  "", "", "", "", "", "", "", "", "", "", "", "", "", "", "", "", 74.07, 
  5.101416*^6, 778.202, 20.4, 3.043, 1.726, 4449.898, 1., 265.91, 10.59, "", 
  "", "", "", 74.05, 0.708}, {"PSE", "Asia", "Palestine", "2020-03-13", 31., 
  1., 3.429, "", "", 0., 6.077, 0.196, 0.672, "", "", 0., "", "", "", "", "", 
  "", "", "", "", "", "", "", "", "", "", "", "", "", "", "", "", "", "", "", 
  "", "", "", 74.07, 5.101416*^6, 778.202, 20.4, 3.043, 1.726, 4449.898, 1., 
  265.91, 10.59, "", "", "", "", 74.05, 0.708}, 
 {"PSE", "Asia", "Palestine", "2020-03-14", 35., 4., 2.714, "", "", 0., 
  6.861, 0.784, 0.532, "", "", 0., "", "", "", "", "", "", "", "", "", "", 
  "", "", "", "", "", "", "", "", "", "", "", "", "", "", "", "", "", 74.07, 
  5.101416*^6, 778.202, 20.4, 3.043, 1.726, 4449.898, 1., 265.91, 10.59, "", 
  "", "", "", 74.05, 0.708}, {"PSE", "Asia", "Palestine", "2020-03-15", 38., 
  3., 3.143, "", "", 0., 7.449, 0.588, 0.616, "", "", 0., "", "", "", "", "", 
  "", "", "", "", "", "", "", "", "", "", "", "", "", "", "", "", "", "", "", 
  "", "", "", 74.07, 5.101416*^6, 778.202, 20.4, 3.043, 1.726, 4449.898, 1., 
  265.91, 10.59, "", "", "", "", 74.05, 0.708}, 
 {"PSE", "Asia", "Palestine", "2020-03-16", 38., 0., 2.714, "", "", 0., 
  7.449, 0., 0.532, "", "", 0., "", "", "", "", "", "", "", "", "", "", "", 
  "", "", "", "", "", "", "", "", "", "", "", "", "", "", "", "", 74.07, 
  5.101416*^6, 778.202, 20.4, 3.043, 1.726, 4449.898, 1., 265.91, 10.59, "", 
  "", "", "", 74.05, 0.708}, {"PSE", "Asia", "Palestine", "2020-03-17", 39., 
  1., 1.857, "", "", 0., 7.645, 0.196, 0.364, "", "", 0., "", "", "", "", "", 
  "", "", "", "", "", "", "", "", "", "", "", "", "", "", "", "", "", "", "", 
  "", "", "", 74.07, 5.101416*^6, 778.202, 20.4, 3.043, 1.726, 4449.898, 1., 
  265.91, 10.59, "", "", "", "", 74.05, 0.708}, 
 {"PSE", "Asia", "Palestine", "2020-03-18", 41., 2., 1.571, "", "", 0., 
  8.037, 0.392, 0.308, "", "", 0., "", "", "", "", "", "", "", "", "", "", 
  "", "", "", "", "", "", "", "", "", "", "", "", "", "", "", "", "", 74.07, 
  5.101416*^6, 778.202, 20.4, 3.043, 1.726, 4449.898, 1., 265.91, 10.59, "", 
  "", "", "", 74.05, 0.708}, {"PSE", "Asia", "Palestine", "2020-03-19", 44., 
  3., 2., "", "", 0., 8.625, 0.588, 0.392, "", "", 0., "", "", "", "", "", 
  "", "", "", "", "", "", "", "", "", "", "", "", "", "", "", "", "", "", "", 
  "", "", "", 74.07, 5.101416*^6, 778.202, 20.4, 3.043, 1.726, 4449.898, 1., 
  265.91, 10.59, "", "", "", "", 74.05, 0.708}, 
 {"PSE", "Asia", "Palestine", "2020-03-20", 47., 3., 2.286, "", "", 0., 
  9.213, 0.588, 0.448, "", "", 0., "", "", "", "", "", "", "", "", "", "", 
  "", "", "", "", "", "", "", "", "", "", "", "", "", "", "", "", "", 74.07, 
  5.101416*^6, 778.202, 20.4, 3.043, 1.726, 4449.898, 1., 265.91, 10.59, "", 
  "", "", "", 74.05, 0.708}, {"PSE", "Asia", "Palestine", "2020-03-21", 48., 
  1., 1.857, "", "", 0., 9.409, 0.196, 0.364, "", "", 0., "", "", "", "", "", 
  "", "", "", "", "", "", "", "", "", "", "", "", "", "", "", "", "", "", "", 
  "", "", "", 74.07, 5.101416*^6, 778.202, 20.4, 3.043, 1.726, 4449.898, 1., 
  265.91, 10.59, "", "", "", "", 74.05, 0.708}, 
 {"PSE", "Asia", "Palestine", "2020-03-22", 52., 4., 2., "", "", 0., 10.193, 
  0.784, 0.392, "", "", 0., "", "", "", "", "", "", "", "", "", "", "", "", 
  "", "", "", "", "", "", "", "", "", "", "", "", "", "", "", 96.3, 
  5.101416*^6, 778.202, 20.4, 3.043, 1.726, 4449.898, 1., 265.91, 10.59, "", 
  "", "", "", 74.05, 0.708}, {"PSE", "Asia", "Palestine", "2020-03-23", 59., 
  7., 3., "", "", 0., 11.565, 1.372, 0.588, "", "", 0., "", "", "", "", "", 
  "", "", "", "", "", "", "", "", "", "", "", "", "", "", "", "", "", "", "", 
  "", "", "", 96.3, 5.101416*^6, 778.202, 20.4, 3.043, 1.726, 4449.898, 1., 
  265.91, 10.59, "", "", "", "", 74.05, 0.708}, 
 {"PSE", "Asia", "Palestine", "2020-03-24", 59., 0., 2.857, "", "", 0., 
  11.565, 0., 0.56, "", "", 0., "", "", "", "", "", "", "", "", "", "", "", 
  "", "", "", "", "", "", "", "", "", "", "", "", "", "", "", "", 96.3, 
  5.101416*^6, 778.202, 20.4, 3.043, 1.726, 4449.898, 1., 265.91, 10.59, "", 
  "", "", "", 74.05, 0.708}, {"PSE", "Asia", "Palestine", "2020-03-25", 59., 
  0., 2.571, "", "", 0., 11.565, 0., 0.504, "", "", 0., "", "", "", "", "", 
  "", "", "", "", "", "", "", "", "", "", "", "", "", "", "", "", "", "", "", 
  "", "", "", 96.3, 5.101416*^6, 778.202, 20.4, 3.043, 1.726, 4449.898, 1., 
  265.91, 10.59, "", "", "", "", 74.05, 0.708}, 
 {"PSE", "Asia", "Palestine", "2020-03-26", 84., 25., 5.714, 1., 1., 0.143, 
  16.466, 4.901, 1.12, 0.196, 0.196, 0.028, "", "", "", "", "", "", "", "", 
  "", "", "", "", "", "", "", "", "", "", "", "", "", "", "", "", "", "", "", 
  96.3, 5.101416*^6, 778.202, 20.4, 3.043, 1.726, 4449.898, 1., 265.91, 
  10.59, "", "", "", "", 74.05, 0.708}, {"PSE", "Asia", "Palestine", 
  "2020-03-27", 91., 7., 6.286, 1., 0., 0.143, 17.838, 1.372, 1.232, 0.196, 
  0., 0.028, "", "", "", "", "", "", "", "", "", "", "", "", "", "", "", "", 
  "", "", "", "", "", "", "", "", "", "", "", 96.3, 5.101416*^6, 778.202, 
  20.4, 3.043, 1.726, 4449.898, 1., 265.91, 10.59, "", "", "", "", 74.05, 
  0.708}, {"PSE", "Asia", "Palestine", "2020-03-28", 98., 7., 7.143, 1., 0., 
  0.143, 19.21, 1.372, 1.4, 0.196, 0., 0.028, "", "", "", "", "", "", "", "", 
  "", "", "", "", "", "", "", "", "", "", "", "", "", "", "", "", "", "", "", 
  96.3, 5.101416*^6, 778.202, 20.4, 3.043, 1.726, 4449.898, 1., 265.91, 
  10.59, "", "", "", "", 74.05, 0.708}, {"PSE", "Asia", "Palestine", 
  "2020-03-29", 109., 11., 8.143, 1., 0., 0.143, 21.367, 2.156, 1.596, 0.196, 
  0., 0.028, "", "", "", "", "", "", "", "", "", "", "", "", "", "", "", "", 
  "", "", "", "", "", "", "", "", "", "", "", 96.3, 5.101416*^6, 778.202, 
  20.4, 3.043, 1.726, 4449.898, 1., 265.91, 10.59, "", "", "", "", 74.05, 
  0.708}, {"PSE", "Asia", "Palestine", "2020-03-30", 116., 7., 8.143, 1., 0., 
  0.143, 22.739, 1.372, 1.596, 0.196, 0., 0.028, 0.95, "", "", "", "", "", 
  "", "", "", "", "", "", "", "", "", "", "", "", "", "", "", "", "", "", "", 
  "", "", 96.3, 5.101416*^6, 778.202, 20.4, 3.043, 1.726, 4449.898, 1., 
  265.91, 10.59, "", "", "", "", 74.05, 0.708}, 
 {"PSE", "Asia", "Palestine", "2020-03-31", 119., 3., 8.571, 1., 0., 0.143, 
  23.327, 0.588, 1.68, 0.196, 0., 0.028, 0.97, "", "", "", "", "", "", "", 
  "", "", "", "", "", "", "", "", "", "", "", "", "", "", "", "", "", "", "", 
  96.3, 5.101416*^6, 778.202, 20.4, 3.043, 1.726, 4449.898, 1., 265.91, 
  10.59, "", "", "", "", 74.05, 0.708}, {"PSE", "Asia", "Palestine", 
  "2020-04-01", 134., 15., 10.714, 1., 0., 0.143, 26.267, 2.94, 2.1, 0.196, 
  0., 0.028, 1.13, "", "", "", "", "", "", "", "", "", "", "", "", "", "", 
  "", "", "", "", "", "", "", "", "", "", "", "", 96.3, 5.101416*^6, 778.202, 
  20.4, 3.043, 1.726, 4449.898, 1., 265.91, 10.59, "", "", "", "", 74.05, 
  0.708}, {"PSE", "Asia", "Palestine", "2020-04-02", 161., 27., 11., 1., 0., 
  0., 31.56, 5.293, 2.156, 0.196, 0., 0., 1.29, "", "", "", "", "", "", "", 
  "", "", "", "", "", "", "", "", "", "", "", "", "", "", "", "", "", "", "", 
  96.3, 5.101416*^6, 778.202, 20.4, 3.043, 1.726, 4449.898, 1., 265.91, 
  10.59, "", "", "", "", 74.05, 0.708}, {"PSE", "Asia", "Palestine", 
  "2020-04-03", 194., 33., 14.714, 1., 0., 0., 38.029, 6.469, 2.884, 0.196, 
  0., 0., 1.29, "", "", "", "", "", "", "", "", "", "", "", "", "", "", "", 
  "", "", "", "", "", "", "", "", "", "", "", 96.3, 5.101416*^6, 778.202, 
  20.4, 3.043, 1.726, 4449.898, 1., 265.91, 10.59, "", "", "", "", 74.05, 
  0.708}, {"PSE", "Asia", "Palestine", "2020-04-04", 217., 23., 17., 1., 0., 
  0., 42.537, 4.509, 3.332, 0.196, 0., 0., 1.2, "", "", "", "", "", "", "", 
  "", "", "", "", "", "", "", "", "", "", "", "", "", "", "", "", "", "", "", 
  96.3, 5.101416*^6, 778.202, 20.4, 3.043, 1.726, 4449.898, 1., 265.91, 
  10.59, "", "", "", "", 74.05, 0.708}, {"PSE", "Asia", "Palestine", 
  "2020-04-05", 237., 20., 18.286, 1., 0., 0., 46.458, 3.92, 3.584, 0.196, 
  0., 0., 1.03, "", "", "", "", "", "", "", "", "", "", "", "", "", "", "", 
  "", "", "", "", "", "", "", "", "", "", "", 96.3, 5.101416*^6, 778.202, 
  20.4, 3.043, 1.726, 4449.898, 1., 265.91, 10.59, "", "", "", "", 74.05, 
  0.708}, {"PSE", "Asia", "Palestine", "2020-04-06", 254., 17., 19.714, 1., 
  0., 0., 49.79, 3.332, 3.864, 0.196, 0., 0., 0.83, "", "", "", "", "", "", 
  "", "", "", "", "", "", "", "", "", "", "", "", "", "", "", "", "", "", "", 
  "", 96.3, 5.101416*^6, 778.202, 20.4, 3.043, 1.726, 4449.898, 1., 265.91, 
  10.59, "", "", "", "", 74.05, 0.708}, {"PSE", "Asia", "Palestine", 
  "2020-04-07", 261., 7., 20.286, 1., 0., 0., 51.162, 1.372, 3.976, 0.196, 
  0., 0., 0.63, "", "", "", "", "", "", "", "", "", "", "", "", "", "", "", 
  "", "", "", "", "", "", "", "", "", "", "", 96.3, 5.101416*^6, 778.202, 
  20.4, 3.043, 1.726, 4449.898, 1., 265.91, 10.59, "", "", "", "", 74.05, 
  0.708}, {"PSE", "Asia", "Palestine", "2020-04-08", 263., 2., 18.429, 1., 
  0., 0., 51.554, 0.392, 3.612, 0.196, 0., 0., 0.48, "", "", "", "", "", "", 
  "", "", "", "", "", "", "", "", "", "", "", "", "", "", "", "", "", "", "", 
  "", 96.3, 5.101416*^6, 778.202, 20.4, 3.043, 1.726, 4449.898, 1., 265.91, 
  10.59, "", "", "", "", 74.05, 0.708}, {"PSE", "Asia", "Palestine", 
  "2020-04-09", 263., 0., 14.571, 1., 0., 0., 51.554, 0., 2.856, 0.196, 0., 
  0., 0.41, "", "", "", "", "", "", "", "", "", "", "", "", "", "", "", "", 
  "", "", "", "", "", "", "", "", "", "", 96.3, 5.101416*^6, 778.202, 20.4, 
  3.043, 1.726, 4449.898, 1., 265.91, 10.59, "", "", "", "", 74.05, 0.708}, 
 {"PSE", "Asia", "Palestine", "2020-04-10", 267., 4., 10.429, 2., 1., 0.143, 
  52.338, 0.784, 2.044, 0.392, 0.196, 0.028, 0.39, "", "", "", "", "", "", 
  "", "", "", "", "", "", "", "", "", "", "", "", "", "", "", "", "", "", "", 
  "", 96.3, 5.101416*^6, 778.202, 20.4, 3.043, 1.726, 4449.898, 1., 265.91, 
  10.59, "", "", "", "", 74.05, 0.708}, {"PSE", "Asia", "Palestine", 
  "2020-04-11", 268., 1., 7.286, 2., 0., 0.143, 52.534, 0.196, 1.428, 0.392, 
  0., 0.028, 0.44, "", "", "", "", "", "", "", "", "", "", "", "", "", "", 
  "", "", "", "", "", "", "", "", "", "", "", "", 96.3, 5.101416*^6, 778.202, 
  20.4, 3.043, 1.726, 4449.898, 1., 265.91, 10.59, "", "", "", "", 74.05, 
  0.708}, {"PSE", "Asia", "Palestine", "2020-04-12", 271., 3., 4.857, 2., 0., 
  0.143, 53.123, 0.588, 0.952, 0.392, 0., 0.028, 0.5, "", "", "", "", "", "", 
  "", "", "", "", "", "", "", "", "", "", "", "", "", "", "", "", "", "", "", 
  "", 96.3, 5.101416*^6, 778.202, 20.4, 3.043, 1.726, 4449.898, 1., 265.91, 
  10.59, "", "", "", "", 74.05, 0.708}, {"PSE", "Asia", "Palestine", 
  "2020-04-13", 273., 2., 2.714, 2., 0., 0.143, 53.515, 0.392, 0.532, 0.392, 
  0., 0.028, 0.56, "", "", "", "", "", "", "", "", "", "", "", "", "", "", 
  "", "", "", "", "", "", "", "", "", "", "", "", 96.3, 5.101416*^6, 778.202, 
  20.4, 3.043, 1.726, 4449.898, 1., 265.91, 10.59, "", "", "", "", 74.05, 
  0.708}, {"PSE", "Asia", "Palestine", "2020-04-14", 284., 11., 3.286, 2., 
  0., 0.143, 55.671, 2.156, 0.644, 0.392, 0., 0.028, 0.71, "", "", "", "", 
  "", "", "", "", "", "", "", "", "", "", "", "", "", "", "", "", "", "", "", 
  "", "", "", 96.3, 5.101416*^6, 778.202, 20.4, 3.043, 1.726, 4449.898, 1., 
  265.91, 10.59, "", "", "", "", 74.05, 0.708}, 
 {"PSE", "Asia", "Palestine", "2020-04-15", 291., 7., 4., 2., 0., 0.143, 
  57.043, 1.372, 0.784, 0.392, 0., 0.028, 0.75, "", "", "", "", "", "", "", 
  "", "", "", "", "", "", "", "", "", "", "", "", "", "", "", "", "", "", "", 
  96.3, 5.101416*^6, 778.202, 20.4, 3.043, 1.726, 4449.898, 1., 265.91, 
  10.59, "", "", "", "", 74.05, 0.708}, {"PSE", "Asia", "Palestine", 
  "2020-04-16", 294., 3., 4.429, 2., 0., 0.143, 57.631, 0.588, 0.868, 0.392, 
  0., 0.028, 0.79, "", "", "", "", "", "", "", "", "", "", "", "", "", "", 
  "", "", "", "", "", "", "", "", "", "", "", "", 96.3, 5.101416*^6, 778.202, 
  20.4, 3.043, 1.726, 4449.898, 1., 265.91, 10.59, "", "", "", "", 74.05, 
  0.708}, {"PSE", "Asia", "Palestine", "2020-04-17", 307., 13., 5.714, 2., 
  0., 0., 60.179, 2.548, 1.12, 0.392, 0., 0., 0.87, "", "", "", "", "", "", 
  "", "", "", "", "", "", "", "", "", "", "", "", "", "", "", "", "", "", "", 
  "", 96.3, 5.101416*^6, 778.202, 20.4, 3.043, 1.726, 4449.898, 1., 265.91, 
  10.59, "", "", "", "", 74.05, 0.708}, {"PSE", "Asia", "Palestine", 
  "2020-04-18", 313., 6., 6.429, 2., 0., 0., 61.356, 1.176, 1.26, 0.392, 0., 
  0., 0.86, "", "", "", "", "", "", "", "", "", "", "", "", "", "", "", "", 
  "", "", "", "", "", "", "", "", "", "", 96.3, 5.101416*^6, 778.202, 20.4, 
  3.043, 1.726, 4449.898, 1., 265.91, 10.59, "", "", "", "", 74.05, 0.708}, 
 {"PSE", "Asia", "Palestine", "2020-04-19", 319., 6., 6.857, 2., 0., 0., 
  62.532, 1.176, 1.344, 0.392, 0., 0., 0.8, "", "", "", "", "", "", "", "", 
  "", "", "", "", "", "", "", "", "", "", "", "", "", "", "", "", "", "", 
  96.3, 5.101416*^6, 778.202, 20.4, 3.043, 1.726, 4449.898, 1., 265.91, 
  10.59, "", "", "", "", 74.05, 0.708}, {"PSE", "Asia", "Palestine", 
  "2020-04-20", 329., 10., 8., 2., 0., 0., 64.492, 1.96, 1.568, 0.392, 0., 
  0., 0.73, "", "", "", "", "", "", "", "", "", "", "", "", "", "", "", "", 
  "", "", "", "", "", "", "", "", "", "", 96.3, 5.101416*^6, 778.202, 20.4, 
  3.043, 1.726, 4449.898, 1., 265.91, 10.59, "", "", "", "", 74.05, 0.708}, 
 {"PSE", "Asia", "Palestine", "2020-04-21", 329., 0., 6.429, 2., 0., 0., 
  64.492, 0., 1.26, 0.392, 0., 0., 0.59, "", "", "", "", "", "", "", "", "", 
  "", "", "", "", "", "", "", "", "", "", "", "", "", "", "", "", "", 96.3, 
  5.101416*^6, 778.202, 20.4, 3.043, 1.726, 4449.898, 1., 265.91, 10.59, "", 
  "", "", "", 74.05, 0.708}, {"PSE", "Asia", "Palestine", "2020-04-22", 335., 
  6., 6.286, 2., 0., 0., 65.668, 1.176, 1.232, 0.392, 0., 0., 0.56, "", "", 
  "", "", "", "", "", "", "", "", "", "", "", "", "", "", "", "", "", "", "", 
  "", "", "", "", "", 96.3, 5.101416*^6, 778.202, 20.4, 3.043, 1.726, 
  4449.898, 1., 265.91, 10.59, "", "", "", "", 74.05, 0.708}, 
 {"PSE", "Asia", "Palestine", "2020-04-23", 336., 1., 6., 2., 0., 0., 65.864, 
  0.196, 1.176, 0.392, 0., 0., 0.5, "", "", "", "", "", "", "", "", "", "", 
  "", "", "", "", "", "", "", "", "", "", "", "", "", "", "", "", 96.3, 
  5.101416*^6, 778.202, 20.4, 3.043, 1.726, 4449.898, 1., 265.91, 10.59, "", 
  "", "", "", 74.05, 0.708}, {"PSE", "Asia", "Palestine", "2020-04-24", 340., 
  4., 4.714, 2., 0., 0., 66.648, 0.784, 0.924, 0.392, 0., 0., 0.47, "", "", 
  "", "", "", "", "", "", "", "", "", "", "", "", "", "", "", "", "", "", "", 
  "", "", "", "", "", 96.3, 5.101416*^6, 778.202, 20.4, 3.043, 1.726, 
  4449.898, 1., 265.91, 10.59, "", "", "", "", 74.05, 0.708}, 
 {"PSE", "Asia", "Palestine", "2020-04-25", 342., 2., 4.143, 2., 0., 0., 
  67.04, 0.392, 0.812, 0.392, 0., 0., 0.46, "", "", "", "", "", "", "", "", 
  "", "", "", "", "", "", "", "", "", "", "", "", "", "", "", "", "", "", 
  96.3, 5.101416*^6, 778.202, 20.4, 3.043, 1.726, 4449.898, 1., 265.91, 
  10.59, "", "", "", "", 74.05, 0.708}, {"PSE", "Asia", "Palestine", 
  "2020-04-26", 342., 0., 3.286, 2., 0., 0., 67.04, 0., 0.644, 0.392, 0., 0., 
  0.39, "", "", "", "", "", "", "", "", "", "", "", "", "", "", "", "", "", 
  "", "", "", "", "", "", "", "", "", 96.3, 5.101416*^6, 778.202, 20.4, 
  3.043, 1.726, 4449.898, 1., 265.91, 10.59, "", "", "", "", 74.05, 0.708}, 
 {"PSE", "Asia", "Palestine", "2020-04-27", 342., 0., 1.857, 2., 0., 0., 
  67.04, 0., 0.364, 0.392, 0., 0., 0.36, "", "", "", "", "", "", "", "", "", 
  "", "", "", "", "", "", "", "", "", "", "", "", "", "", "", "", "", 96.3, 
  5.101416*^6, 778.202, 20.4, 3.043, 1.726, 4449.898, 1., 265.91, 10.59, "", 
  "", "", "", 74.05, 0.708}, {"PSE", "Asia", "Palestine", "2020-04-28", 343., 
  1., 2., 2., 0., 0., 67.236, 0.196, 0.392, 0.392, 0., 0., 0.45, "", "", "", 
  "", "", "", "", "", "", "", "", "", "", "", "", "", "", "", "", "", "", "", 
  "", "", "", "", 96.3, 5.101416*^6, 778.202, 20.4, 3.043, 1.726, 4449.898, 
  1., 265.91, 10.59, "", "", "", "", 74.05, 0.708}, 
 {"PSE", "Asia", "Palestine", "2020-04-29", 344., 1., 1.286, 2., 0., 0., 
  67.432, 0.196, 0.252, 0.392, 0., 0., 0.59, "", "", "", "", "", "", "", "", 
  "", "", "", "", "", "", "", "", "", "", "", "", "", "", "", "", "", "", 
  96.3, 5.101416*^6, 778.202, 20.4, 3.043, 1.726, 4449.898, 1., 265.91, 
  10.59, "", "", "", "", 74.05, 0.708}, {"PSE", "Asia", "Palestine", 
  "2020-04-30", 344., 0., 1.143, 2., 0., 0., 67.432, 0., 0.224, 0.392, 0., 
  0., 0.8, "", "", "", "", "", "", "", "", "", "", "", "", "", "", "", "", 
  "", "", "", "", "", "", "", "", "", "", 96.3, 5.101416*^6, 778.202, 20.4, 
  3.043, 1.726, 4449.898, 1., 265.91, 10.59, "", "", "", "", 74.05, 0.708}, 
 {"PSE", "Asia", "Palestine", "2020-05-01", 353., 9., 1.857, 2., 0., 0., 
  69.196, 1.764, 0.364, 0.392, 0., 0., 1.11, "", "", "", "", "", "", "", "", 
  "", "", "", "", "", "", "", "", "", "", "", "", "", "", "", "", "", "", 
  96.3, 5.101416*^6, 778.202, 20.4, 3.043, 1.726, 4449.898, 1., 265.91, 
  10.59, "", "", "", "", 74.05, 0.708}, {"PSE", "Asia", "Palestine", 
  "2020-05-02", 353., 0., 1.571, 2., 0., 0., 69.196, 0., 0.308, 0.392, 0., 
  0., 1.06, "", "", "", "", "", "", "", "", "", "", "", "", "", "", "", "", 
  "", "", "", "", "", "", "", "", "", "", 96.3, 5.101416*^6, 778.202, 20.4, 
  3.043, 1.726, 4449.898, 1., 265.91, 10.59, "", "", "", "", 74.05, 0.708}, 
 {"PSE", "Asia", "Palestine", "2020-05-03", 353., 0., 1.571, 2., 0., 0., 
  69.196, 0., 0.308, 0.392, 0., 0., 1.12, "", "", "", "", "", "", "", "", "", 
  "", "", "", "", "", "", "", "", "", "", "", "", "", "", "", "", "", 96.3, 
  5.101416*^6, 778.202, 20.4, 3.043, 1.726, 4449.898, 1., 265.91, 10.59, "", 
  "", "", "", 74.05, 0.708}, {"PSE", "Asia", "Palestine", "2020-05-04", 362., 
  9., 2.857, 2., 0., 0., 70.961, 1.764, 0.56, 0.392, 0., 0., 1.35, "", "", 
  "", "", "", "", "", "", "", "", "", "", "", "", "", "", "", "", "", "", "", 
  "", "", "", "", "", 96.3, 5.101416*^6, 778.202, 20.4, 3.043, 1.726, 
  4449.898, 1., 265.91, 10.59, "", "", "", "", 74.05, 0.708}, 
 {"PSE", "Asia", "Palestine", "2020-05-05", 371., 9., 4., 2., 0., 0., 72.725, 
  1.764, 0.784, 0.392, 0., 0., 1.26, "", "", "", "", "", "", "", "", "", "", 
  "", "", "", "", "", "", "", "", "", "", "", "", "", "", "", "", 96.3, 
  5.101416*^6, 778.202, 20.4, 3.043, 1.726, 4449.898, 1., 265.91, 10.59, "", 
  "", "", "", 74.05, 0.708}, {"PSE", "Asia", "Palestine", "2020-05-06", 374., 
  3., 4.286, 2., 0., 0., 73.313, 0.588, 0.84, 0.392, 0., 0., 0.93, "", "", 
  "", "", "", "", "", "", "", "", "", "", "", "", "", "", "", "", "", "", "", 
  "", "", "", "", "", 96.3, 5.101416*^6, 778.202, 20.4, 3.043, 1.726, 
  4449.898, 1., 265.91, 10.59, "", "", "", "", 74.05, 0.708}, 
 {"PSE", "Asia", "Palestine", "2020-05-07", 375., 1., 4.429, 2., 0., 0., 
  73.509, 0.196, 0.868, 0.392, 0., 0., 0.68, "", "", "", "", "", "", "", "", 
  "", "", "", "", "", "", "", "", "", "", "", "", "", "", "", "", "", "", 
  96.3, 5.101416*^6, 778.202, 20.4, 3.043, 1.726, 4449.898, 1., 265.91, 
  10.59, "", "", "", "", 74.05, 0.708}, {"PSE", "Asia", "Palestine", 
  "2020-05-08", 375., 0., 3.143, 2., 0., 0., 73.509, 0., 0.616, 0.392, 0., 
  0., 0.49, "", "", "", "", "", "", "", "", "", "", "", "", "", "", "", "", 
  "", "", "", "", "", "", "", "", "", "", 96.3, 5.101416*^6, 778.202, 20.4, 
  3.043, 1.726, 4449.898, 1., 265.91, 10.59, "", "", "", "", 74.05, 0.708}, 
 {"PSE", "Asia", "Palestine", "2020-05-09", 375., 0., 3.143, 2., 0., 0., 
  73.509, 0., 0.616, 0.392, 0., 0., 0.42, "", "", "", "", "", "", "", "", "", 
  "", "", "", "", "", "", "", "", "", "", "", "", "", "", "", "", "", 96.3, 
  5.101416*^6, 778.202, 20.4, 3.043, 1.726, 4449.898, 1., 265.91, 10.59, "", 
  "", "", "", 74.05, 0.708}, {"PSE", "Asia", "Palestine", "2020-05-10", 375., 
  0., 3.143, 2., 0., 0., 73.509, 0., 0.616, 0.392, 0., 0., 0.32, "", "", "", 
  "", "", "", "", "", "", "", "", "", "", "", "", "", "", "", "", "", "", "", 
  "", "", "", "", 96.3, 5.101416*^6, 778.202, 20.4, 3.043, 1.726, 4449.898, 
  1., 265.91, 10.59, "", "", "", "", 74.05, 0.708}, 
 {"PSE", "Asia", "Palestine", "2020-05-11", 375., 0., 1.857, 2., 0., 0., 
  73.509, 0., 0.364, 0.392, 0., 0., 0.27, "", "", "", "", "", "", "", "", "", 
  "", "", "", "", "", "", "", "", "", "", "", "", "", "", "", "", "", 96.3, 
  5.101416*^6, 778.202, 20.4, 3.043, 1.726, 4449.898, 1., 265.91, 10.59, "", 
  "", "", "", 74.05, 0.708}, {"PSE", "Asia", "Palestine", "2020-05-12", 375., 
  0., 0.571, 2., 0., 0., 73.509, 0., 0.112, 0.392, 0., 0., 0.32, "", "", "", 
  "", "", "", "", "", "", "", "", "", "", "", "", "", "", "", "", "", "", "", 
  "", "", "", "", 96.3, 5.101416*^6, 778.202, 20.4, 3.043, 1.726, 4449.898, 
  1., 265.91, 10.59, "", "", "", "", 74.05, 0.708}, 
 {"PSE", "Asia", "Palestine", "2020-05-13", 375., 0., 0.143, 2., 0., 0., 
  73.509, 0., 0.028, 0.392, 0., 0., 0.43, "", "", "", "", "", "", "", "", "", 
  "", "", "", "", "", "", "", "", "", "", "", "", "", "", "", "", "", 96.3, 
  5.101416*^6, 778.202, 20.4, 3.043, 1.726, 4449.898, 1., 265.91, 10.59, "", 
  "", "", "", 74.05, 0.708}, {"PSE", "Asia", "Palestine", "2020-05-14", 375., 
  0., 0., 2., 0., 0., 73.509, 0., 0., 0.392, 0., 0., 0.66, "", "", "", "", 
  "", "", "", "", "", "", "", "", "", "", "", "", "", "", "", "", "", "", "", 
  "", "", "", 96.3, 5.101416*^6, 778.202, 20.4, 3.043, 1.726, 4449.898, 1., 
  265.91, 10.59, "", "", "", "", 74.05, 0.708}, 
 {"PSE", "Asia", "Palestine", "2020-05-15", 375., 0., 0., 2., 0., 0., 73.509, 
  0., 0., 0.392, 0., 0., 1.01, "", "", "", "", "", "", "", "", "", "", "", 
  "", "", "", "", "", "", "", "", "", "", "", "", "", "", "", 96.3, 
  5.101416*^6, 778.202, 20.4, 3.043, 1.726, 4449.898, 1., 265.91, 10.59, "", 
  "", "", "", 74.05, 0.708}, {"PSE", "Asia", "Palestine", "2020-05-16", 376., 
  1., 0.143, 2., 0., 0., 73.705, 0.196, 0.028, 0.392, 0., 0., 1.53, "", "", 
  "", "", "", "", "", "", "", "", "", "", "", "", "", "", "", "", "", "", "", 
  "", "", "", "", "", 96.3, 5.101416*^6, 778.202, 20.4, 3.043, 1.726, 
  4449.898, 1., 265.91, 10.59, "", "", "", "", 74.05, 0.708}, 
 {"PSE", "Asia", "Palestine", "2020-05-17", 381., 5., 0.857, 2., 0., 0., 
  74.685, 0.98, 0.168, 0.392, 0., 0., 2.07, "", "", "", "", "", "", "", "", 
  "", "", "", "", "", "", "", "", "", "", "", "", "", "", "", "", "", "", 
  96.3, 5.101416*^6, 778.202, 20.4, 3.043, 1.726, 4449.898, 1., 265.91, 
  10.59, "", "", "", "", 74.05, 0.708}, {"PSE", "Asia", "Palestine", 
  "2020-05-18", 388., 7., 1.857, 2., 0., 0., 76.057, 1.372, 0.364, 0.392, 0., 
  0., 2.14, "", "", "", "", "", "", "", "", "", "", "", "", "", "", "", "", 
  "", "", "", "", "", "", "", "", "", "", 96.3, 5.101416*^6, 778.202, 20.4, 
  3.043, 1.726, 4449.898, 1., 265.91, 10.59, "", "", "", "", 74.05, 0.708}, 
 {"PSE", "Asia", "Palestine", "2020-05-19", 391., 3., 2.286, 2., 0., 0., 
  76.645, 0.588, 0.448, 0.392, 0., 0., 1.86, "", "", "", "", "", "", "", "", 
  "", "", "", "", "", "", "", "", "", "", "", "", "", "", "", "", "", "", 
  96.3, 5.101416*^6, 778.202, 20.4, 3.043, 1.726, 4449.898, 1., 265.91, 
  10.59, "", "", "", "", 74.05, 0.708}, {"PSE", "Asia", "Palestine", 
  "2020-05-20", 398., 7., 3.286, 2., 0., 0., 78.018, 1.372, 0.644, 0.392, 0., 
  0., 1.69, "", "", "", "", "", "", "", "", "", "", "", "", "", "", "", "", 
  "", "", "", "", "", "", "", "", "", "", 96.3, 5.101416*^6, 778.202, 20.4, 
  3.043, 1.726, 4449.898, 1., 265.91, 10.59, "", "", "", "", 74.05, 0.708}, 
 {"PSE", "Asia", "Palestine", "2020-05-21", 423., 25., 6.857, 2., 0., 0., 
  82.918, 4.901, 1.344, 0.392, 0., 0., 1.37, "", "", "", "", "", "", "", "", 
  "", "", "", "", "", "", "", "", "", "", "", "", "", "", "", "", "", "", 
  96.3, 5.101416*^6, 778.202, 20.4, 3.043, 1.726, 4449.898, 1., 265.91, 
  10.59, "", "", "", "", 74.05, 0.708}, {"PSE", "Asia", "Palestine", 
  "2020-05-22", 423., 0., 6.857, 2., 0., 0., 82.918, 0., 1.344, 0.392, 0., 
  0., 1.04, "", "", "", "", "", "", "", "", "", "", "", "", "", "", "", "", 
  "", "", "", "", "", "", "", "", "", "", 96.3, 5.101416*^6, 778.202, 20.4, 
  3.043, 1.726, 4449.898, 1., 265.91, 10.59, "", "", "", "", 74.05, 0.708}, 
 {"PSE", "Asia", "Palestine", "2020-05-23", 423., 0., 6.714, 3., 1., 0.143, 
  82.918, 0., 1.316, 0.588, 0.196, 0.028, 0.86, "", "", "", "", "", "", "", 
  "", "", "", "", "", "", "", "", "", "", "", "", "", "", "", "", "", "", "", 
  96.3, 5.101416*^6, 778.202, 20.4, 3.043, 1.726, 4449.898, 1., 265.91, 
  10.59, "", "", "", "", 74.05, 0.708}, {"PSE", "Asia", "Palestine", 
  "2020-05-24", 423., 0., 6., 3., 0., 0.143, 82.918, 0., 1.176, 0.588, 0., 
  0.028, 0.76, "", "", "", "", "", "", "", "", "", "", "", "", "", "", "", 
  "", "", "", "", "", "", "", "", "", "", "", 96.3, 5.101416*^6, 778.202, 
  20.4, 3.043, 1.726, 4449.898, 1., 265.91, 10.59, "", "", "", "", 74.05, 
  0.708}, {"PSE", "Asia", "Palestine", "2020-05-25", 423., 0., 5., 3., 0., 
  0.143, 82.918, 0., 0.98, 0.588, 0., 0.028, 0.8, "", "", "", "", "", "", "", 
  "", "", "", "", "", "", "", "", "", "", "", "", "", "", "", "", "", "", "", 
  96.3, 5.101416*^6, 778.202, 20.4, 3.043, 1.726, 4449.898, 1., 265.91, 
  10.59, "", "", "", "", 74.05, 0.708}, {"PSE", "Asia", "Palestine", 
  "2020-05-26", 429., 6., 5.429, 3., 0., 0.143, 84.094, 1.176, 1.064, 0.588, 
  0., 0.028, 1.01, "", "", "", "", "", "", "", "", "", "", "", "", "", "", 
  "", "", "", "", "", "", "", "", "", "", "", "", 80.56, 5.101416*^6, 
  778.202, 20.4, 3.043, 1.726, 4449.898, 1., 265.91, 10.59, "", "", "", "", 
  74.05, 0.708}, {"PSE", "Asia", "Palestine", "2020-05-27", 434., 5., 5.143, 
  3., 0., 0.143, 85.074, 0.98, 1.008, 0.588, 0., 0.028, 1.08, "", "", "", "", 
  "", "", "", "", "", "", "", "", "", "", "", "", "", "", "", "", "", "", "", 
  "", "", "", 80.56, 5.101416*^6, 778.202, 20.4, 3.043, 1.726, 4449.898, 1., 
  265.91, 10.59, "", "", "", "", 74.05, 0.708}, 
 {"PSE", "Asia", "Palestine", "2020-05-28", 446., 12., 3.286, 3., 0., 0.143, 
  87.427, 2.352, 0.644, 0.588, 0., 0.028, 1.16, "", "", "", "", "", "", "", 
  "", "", "", "", "", "", "", "", "", "", "", "", "", "", "", "", "", "", "", 
  80.56, 5.101416*^6, 778.202, 20.4, 3.043, 1.726, 4449.898, 1., 265.91, 
  10.59, "", "", "", "", 74.05, 0.708}, {"PSE", "Asia", "Palestine", 
  "2020-05-29", 446., 0., 3.286, 3., 0., 0.143, 87.427, 0., 0.644, 0.588, 0., 
  0.028, 0.94, "", "", "", "", "", "", "", "", "", "", "", "", "", "", "", 
  "", "", "", "", "", "", "", "", "", "", "", 80.56, 5.101416*^6, 778.202, 
  20.4, 3.043, 1.726, 4449.898, 1., 265.91, 10.59, "", "", "", "", 74.05, 
  0.708}, {"PSE", "Asia", "Palestine", "2020-05-30", 447., 1., 3.429, 3., 0., 
  0., 87.623, 0.196, 0.672, 0.588, 0., 0., 0.83, "", "", "", "", "", "", "", 
  "", "", "", "", "", "", "", "", "", "", "", "", "", "", "", "", "", "", "", 
  80.56, 5.101416*^6, 778.202, 20.4, 3.043, 1.726, 4449.898, 1., 265.91, 
  10.59, "", "", "", "", 74.05, 0.708}, {"PSE", "Asia", "Palestine", 
  "2020-05-31", 448., 1., 3.571, 3., 0., 0., 87.819, 0.196, 0.7, 0.588, 0., 
  0., 0.76, "", "", "", "", "", "", "", "", "", "", "", "", "", "", "", "", 
  "", "", "", "", "", "", "", "", "", "", 80.56, 5.101416*^6, 778.202, 20.4, 
  3.043, 1.726, 4449.898, 1., 265.91, 10.59, "", "", "", "", 74.05, 0.708}, 
 {"PSE", "Asia", "Palestine", "2020-06-01", 449., 1., 3.714, 3., 0., 0., 
  88.015, 0.196, 0.728, 0.588, 0., 0., 0.77, "", "", "", "", "", "", "", "", 
  "", "", "", "", "", "", "", "", "", "", "", "", "", "", "", "", "", "", 
  80.56, 5.101416*^6, 778.202, 20.4, 3.043, 1.726, 4449.898, 1., 265.91, 
  10.59, "", "", "", "", 74.05, 0.708}, {"PSE", "Asia", "Palestine", 
  "2020-06-02", 451., 2., 3.143, 3., 0., 0., 88.407, 0.392, 0.616, 0.588, 0., 
  0., 0.89, "", "", "", "", "", "", "", "", "", "", "", "", "", "", "", "", 
  "", "", "", "", "", "", "", "", "", "", 80.56, 5.101416*^6, 778.202, 20.4, 
  3.043, 1.726, 4449.898, 1., 265.91, 10.59, "", "", "", "", 74.05, 0.708}, 
 {"PSE", "Asia", "Palestine", "2020-06-03", 457., 6., 3.286, 3., 0., 0., 
  89.583, 1.176, 0.644, 0.588, 0., 0., 1.06, "", "", "", "", "", "", "", "", 
  "", "", "", "", "", "", "", "", "", "", "", "", "", "", "", "", "", "", 
  80.56, 5.101416*^6, 778.202, 20.4, 3.043, 1.726, 4449.898, 1., 265.91, 
  10.59, "", "", "", "", 74.05, 0.708}, {"PSE", "Asia", "Palestine", 
  "2020-06-04", 464., 7., 2.571, 3., 0., 0., 90.955, 1.372, 0.504, 0.588, 0., 
  0., 1.12, "", "", "", "", "", "", "", "", "", "", "", "", "", "", "", "", 
  "", "", "", "", "", "", "", "", "", "", 80.56, 5.101416*^6, 778.202, 20.4, 
  3.043, 1.726, 4449.898, 1., 265.91, 10.59, "", "", "", "", 74.05, 0.708}, 
 {"PSE", "Asia", "Palestine", "2020-06-05", 464., 0., 2.571, 3., 0., 0., 
  90.955, 0., 0.504, 0.588, 0., 0., 1.05, "", "", "", "", "", "", "", "", "", 
  "", "", "", "", "", "", "", "", "", "", "", "", "", "", "", "", "", 80.56, 
  5.101416*^6, 778.202, 20.4, 3.043, 1.726, 4449.898, 1., 265.91, 10.59, "", 
  "", "", "", 74.05, 0.708}, {"PSE", "Asia", "Palestine", "2020-06-06", 464., 
  0., 2.429, 3., 0., 0., 90.955, 0., 0.476, 0.588, 0., 0., 1.11, "", "", "", 
  "", "", "", "", "", "", "", "", "", "", "", "", "", "", "", "", "", "", "", 
  "", "", "", "", 80.56, 5.101416*^6, 778.202, 20.4, 3.043, 1.726, 4449.898, 
  1., 265.91, 10.59, "", "", "", "", 74.05, 0.708}, 
 {"PSE", "Asia", "Palestine", "2020-06-07", 472., 8., 3.429, 3., 0., 0., 
  92.523, 1.568, 0.672, 0.588, 0., 0., 1.31, "", "", "", "", "", "", "", "", 
  "", "", "", "", "", "", "", "", "", "", "", "", "", "", "", "", "", "", 
  80.56, 5.101416*^6, 778.202, 20.4, 3.043, 1.726, 4449.898, 1., 265.91, 
  10.59, "", "", "", "", 74.05, 0.708}, {"PSE", "Asia", "Palestine", 
  "2020-06-08", 473., 1., 3.429, 3., 0., 0., 92.719, 0.196, 0.672, 0.588, 0., 
  0., 1.23, "", "", "", "", "", "", "", "", "", "", "", "", "", "", "", "", 
  "", "", "", "", "", "", "", "", "", "", 80.56, 5.101416*^6, 778.202, 20.4, 
  3.043, 1.726, 4449.898, 1., 265.91, 10.59, "", "", "", "", 74.05, 0.708}, 
 {"PSE", "Asia", "Palestine", "2020-06-09", 481., 8., 4.286, 3., 0., 0., 
  94.288, 1.568, 0.84, 0.588, 0., 0., 1.33, "", "", "", "", "", "", "", "", 
  "", "", "", "", "", "", "", "", "", "", "", "", "", "", "", "", "", "", 
  80.56, 5.101416*^6, 778.202, 20.4, 3.043, 1.726, 4449.898, 1., 265.91, 
  10.59, "", "", "", "", 74.05, 0.708}, {"PSE", "Asia", "Palestine", 
  "2020-06-10", 485., 4., 4., 3., 0., 0., 95.072, 0.784, 0.784, 0.588, 0., 
  0., 1.22, "", "", "", "", "", "", "", "", "", "", "", "", "", "", "", "", 
  "", "", "", "", "", "", "", "", "", "", 80.56, 5.101416*^6, 778.202, 20.4, 
  3.043, 1.726, 4449.898, 1., 265.91, 10.59, "", "", "", "", 74.05, 0.708}, 
 {"PSE", "Asia", "Palestine", "2020-06-11", 487., 2., 3.286, 3., 0., 0., 
  95.464, 0.392, 0.644, 0.588, 0., 0., 1.24, "", "", "", "", "", "", "", "", 
  "", "", "", "", "", "", "", "", "", "", "", "", "", "", "", "", "", "", 
  80.56, 5.101416*^6, 778.202, 20.4, 3.043, 1.726, 4449.898, 1., 265.91, 
  10.59, "", "", "", "", 74.05, 0.708}, {"PSE", "Asia", "Palestine", 
  "2020-06-12", 489., 2., 3.571, 3., 0., 0., 95.856, 0.392, 0.7, 0.588, 0., 
  0., 1.4, "", "", "", "", "", "", "", "", "", "", "", "", "", "", "", "", 
  "", "", "", "", "", "", "", "", "", "", 80.56, 5.101416*^6, 778.202, 20.4, 
  3.043, 1.726, 4449.898, 1., 265.91, 10.59, "", "", "", "", 74.05, 0.708}, 
 {"PSE", "Asia", "Palestine", "2020-06-13", 489., 0., 3.571, 3., 0., 0., 
  95.856, 0., 0.7, 0.588, 0., 0., 1.66, "", "", "", "", "", "", "", "", "", 
  "", "", "", "", "", "", "", "", "", "", "", "", "", "", "", "", "", 80.56, 
  5.101416*^6, 778.202, 20.4, 3.043, 1.726, 4449.898, 1., 265.91, 10.59, "", 
  "", "", "", 74.05, 0.708}, {"PSE", "Asia", "Palestine", "2020-06-14", 492., 
  3., 2.857, 3., 0., 0., 96.444, 0.588, 0.56, 0.588, 0., 0., 2.19, "", "", 
  "", "", "", "", "", "", "", "", "", "", "", "", "", "", "", "", "", "", "", 
  "", "", "", "", "", 80.56, 5.101416*^6, 778.202, 20.4, 3.043, 1.726, 
  4449.898, 1., 265.91, 10.59, "", "", "", "", 74.05, 0.708}, 
 {"PSE", "Asia", "Palestine", "2020-06-15", 505., 13., 4.571, 3., 0., 0., 
  98.992, 2.548, 0.896, 0.588, 0., 0., 2.87, "", "", "", "", "", "", "", "", 
  "", "", "", "", "", "", "", "", "", "", "", "", "", "", "", "", "", "", 
  80.56, 5.101416*^6, 778.202, 20.4, 3.043, 1.726, 4449.898, 1., 265.91, 
  10.59, "", "", "", "", 74.05, 0.708}, {"PSE", "Asia", "Palestine", 
  "2020-06-16", 514., 9., 4.714, 3., 0., 0., 100.756, 1.764, 0.924, 0.588, 
  0., 0., 3.34, "", "", "", "", "", "", "", "", "", "", "", "", "", "", "", 
  "", "", "", "", "", "", "", "", "", "", "", 80.56, 5.101416*^6, 778.202, 
  20.4, 3.043, 1.726, 4449.898, 1., 265.91, 10.59, "", "", "", "", 74.05, 
  0.708}, {"PSE", "Asia", "Palestine", "2020-06-17", 555., 41., 10., 3., 0., 
  0., 108.793, 8.037, 1.96, 0.588, 0., 0., 3.99, "", "", "", "", "", "", "", 
  "", "", "", "", "", "", "", "", "", "", "", "", "", "", "", "", "", "", "", 
  80.56, 5.101416*^6, 778.202, 20.4, 3.043, 1.726, 4449.898, 1., 265.91, 
  10.59, "", "", "", "", 74.05, 0.708}, {"PSE", "Asia", "Palestine", 
  "2020-06-18", 600., 45., 16.143, 3., 0., 0., 117.614, 8.821, 3.164, 0.588, 
  0., 0., 4.03, "", "", "", "", "", "", "", "", "", "", "", "", "", "", "", 
  "", "", "", "", "", "", "", "", "", "", "", 80.56, 5.101416*^6, 778.202, 
  20.4, 3.043, 1.726, 4449.898, 1., 265.91, 10.59, "", "", "", "", 74.05, 
  0.708}, {"PSE", "Asia", "Palestine", "2020-06-19", 675., 75., 26.571, 3., 
  0., 0., 132.316, 14.702, 5.209, 0.588, 0., 0., 3.97, "", "", "", "", "", 
  "", "", "", "", "", "", "", "", "", "", "", "", "", "", "", "", "", "", "", 
  "", "", 80.56, 5.101416*^6, 778.202, 20.4, 3.043, 1.726, 4449.898, 1., 
  265.91, 10.59, "", "", "", "", 74.05, 0.708}, 
 {"PSE", "Asia", "Palestine", "2020-06-20", 784., 109., 42.143, 3., 0., 0., 
  153.683, 21.367, 8.261, 0.588, 0., 0., 3.71, "", "", "", "", "", "", "", 
  "", "", "", "", "", "", "", "", "", "", "", "", "", "", "", "", "", "", "", 
  80.56, 5.101416*^6, 778.202, 20.4, 3.043, 1.726, 4449.898, 1., 265.91, 
  10.59, "", "", "", "", 74.05, 0.708}, {"PSE", "Asia", "Palestine", 
  "2020-06-21", 833., 49., 48.714, 3., 0., 0., 163.288, 9.605, 9.549, 0.588, 
  0., 0., 3.28, "", "", "", "", "", "", "", "", "", "", "", "", "", "", "", 
  "", "", "", "", "", "", "", "", "", "", "", 80.56, 5.101416*^6, 778.202, 
  20.4, 3.043, 1.726, 4449.898, 1., 265.91, 10.59, "", "", "", "", 74.05, 
  0.708}, {"PSE", "Asia", "Palestine", "2020-06-22", 1001., 168., 70.857, 3., 
  0., 0., 196.22, 32.932, 13.89, 0.588, 0., 0., 3.13, "", "", "", "", "", "", 
  "", "", "", "", "", "", "", "", "", "", "", "", "", "", "", "", "", "", "", 
  "", 80.56, 5.101416*^6, 778.202, 20.4, 3.043, 1.726, 4449.898, 1., 265.91, 
  10.59, "", "", "", "", 74.05, 0.708}, {"PSE", "Asia", "Palestine", 
  "2020-06-23", 1169., 168., 93.571, 3., 0., 0., 229.152, 32.932, 18.342, 
  0.588, 0., 0., 2.8, "", "", "", "", "", "", "", "", "", "", "", "", "", "", 
  "", "", "", "", "", "", "", "", "", "", "", "", 80.56, 5.101416*^6, 
  778.202, 20.4, 3.043, 1.726, 4449.898, 1., 265.91, 10.59, "", "", "", "", 
  74.05, 0.708}, {"PSE", "Asia", "Palestine", "2020-06-24", 1328., 159., 
  110.429, 3., 0., 0., 260.32, 31.168, 21.647, 0.588, 0., 0., 2.4, "", "", 
  "", "", "", "", "", "", "", "", "", "", "", "", "", "", "", "", "", "", "", 
  "", "", "", "", "", 80.56, 5.101416*^6, 778.202, 20.4, 3.043, 1.726, 
  4449.898, 1., 265.91, 10.59, "", "", "", "", 74.05, 0.708}, 
 {"PSE", "Asia", "Palestine", "2020-06-25", 1382., 54., 111.714, 3., 0., 0., 
  270.905, 10.585, 21.899, 0.588, 0., 0., 2.16, "", "", "", "", "", "", "", 
  "", "", "", "", "", "", "", "", "", "", "", "", "", "", "", "", "", "", "", 
  80.56, 5.101416*^6, 778.202, 20.4, 3.043, 1.726, 4449.898, 1., 265.91, 
  10.59, "", "", "", "", 74.05, 0.708}, {"PSE", "Asia", "Palestine", 
  "2020-06-26", 1557., 175., 126., 3., 0., 0., 305.209, 34.304, 24.699, 
  0.588, 0., 0., 2.16, "", "", "", "", "", "", "", "", "", "", "", "", "", 
  "", "", "", "", "", "", "", "", "", "", "", "", "", 80.56, 5.101416*^6, 
  778.202, 20.4, 3.043, 1.726, 4449.898, 1., 265.91, 10.59, "", "", "", "", 
  74.05, 0.708}, {"PSE", "Asia", "Palestine", "2020-06-27", 1815., 258., 
  147.286, 4., 1., 0.143, 355.784, 50.574, 28.872, 0.784, 0.196, 0.028, 2.12, 
  "", "", "", "", "", "", "", "", "", "", "", "", "", "", "", "", "", "", "", 
  "", "", "", "", "", "", "", 80.56, 5.101416*^6, 778.202, 20.4, 3.043, 
  1.726, 4449.898, 1., 265.91, 10.59, "", "", "", "", 74.05, 0.708}, 
 {"PSE", "Asia", "Palestine", "2020-06-28", 1990., 175., 165.286, 4., 0., 
  0.143, 390.088, 34.304, 32.4, 0.784, 0., 0.028, 1.98, "", "", "", "", "", 
  "", "", "", "", "", "", "", "", "", "", "", "", "", "", "", "", "", "", "", 
  "", "", 80.56, 5.101416*^6, 778.202, 20.4, 3.043, 1.726, 4449.898, 1., 
  265.91, 10.59, "", "", "", "", 74.05, 0.708}, 
 {"PSE", "Asia", "Palestine", "2020-06-29", 2185., 195., 169.143, 5., 1., 
  0.286, 428.312, 38.225, 33.156, 0.98, 0.196, 0.056, 1.86, "", "", "", "", 
  "", "", "", "", "", "", "", "", "", "", "", "", "", "", "", "", "", "", "", 
  "", "", "", 80.56, 5.101416*^6, 778.202, 20.4, 3.043, 1.726, 4449.898, 1., 
  265.91, 10.59, "", "", "", "", 74.05, 0.708}, 
 {"PSE", "Asia", "Palestine", "2020-06-30", 2428., 243., 179.857, 8., 3., 
  0.714, 475.946, 47.634, 35.256, 1.568, 0.588, 0.14, 1.82, "", "", "", "", 
  "", "", "", "", "", "", "", "", "", "", "", "", "", "", "", "", "", "", "", 
  "", "", "", 80.56, 5.101416*^6, 778.202, 20.4, 3.043, 1.726, 4449.898, 1., 
  265.91, 10.59, "", "", "", "", 74.05, 0.708}, 
 {"PSE", "Asia", "Palestine", "2020-07-01", 2758., 330., 204.286, 8., 0., 
  0.714, 540.634, 64.688, 40.045, 1.568, 0., 0.14, 1.78, "", "", "", "", "", 
  "", "", "", "", "", "", "", "", "", "", "", "", "", "", "", "", "", "", "", 
  "", "", 80.56, 5.101416*^6, 778.202, 20.4, 3.043, 1.726, 4449.898, 1., 
  265.91, 10.59, "", "", "", "", 74.05, 0.708}, 
 {"PSE", "Asia", "Palestine", "2020-07-02", 3080., 322., 242.571, 9., 1., 
  0.857, 603.754, 63.12, 47.55, 1.764, 0.196, 0.168, 1.76, "", "", "", "", 
  "", "", "", "", "", "", "", "", "", "", "", "", "", "", "", "", "", "", "", 
  "", "", "", 83.33, 5.101416*^6, 778.202, 20.4, 3.043, 1.726, 4449.898, 1., 
  265.91, 10.59, "", "", "", "", 74.05, 0.708}, 
 {"PSE", "Asia", "Palestine", "2020-07-03", 3334., 254., 253.857, 11., 2., 
  1.143, 653.544, 49.79, 49.762, 2.156, 0.392, 0.224, 1.69, "", "", "", "", 
  "", "", "", "", "", "", "", "", "", "", "", "", "", "", "", "", "", "", "", 
  "", "", "", 83.33, 5.101416*^6, 778.202, 20.4, 3.043, 1.726, 4449.898, 1., 
  265.91, 10.59, "", "", "", "", 74.05, 0.708}, 
 {"PSE", "Asia", "Palestine", "2020-07-04", 3835., 501., 288.571, 13., 2., 
  1.286, 751.752, 98.208, 56.567, 2.548, 0.392, 0.252, 1.67, "", "", "", "", 
  "", "", "", "", "", "", "", "", "", "", "", "", "", "", "", "", "", "", "", 
  "", "", "", 83.33, 5.101416*^6, 778.202, 20.4, 3.043, 1.726, 4449.898, 1., 
  265.91, 10.59, "", "", "", "", 74.05, 0.708}, 
 {"PSE", "Asia", "Palestine", "2020-07-05", 4277., 442., 326.714, 16., 3., 
  1.714, 838.395, 86.643, 64.044, 3.136, 0.588, 0.336, 1.53, "", "", "", "", 
  "", "", "", "", "", "", "", "", "", "", "", "", "", "", "", "", "", "", "", 
  "", "", "", 83.33, 5.101416*^6, 778.202, 20.4, 3.043, 1.726, 4449.898, 1., 
  265.91, 10.59, "", "", "", "", 74.05, 0.708}, 
 {"PSE", "Asia", "Palestine", "2020-07-06", 4341., 64., 308., 17., 1., 1.714, 
  850.94, 12.546, 60.375, 3.332, 0.196, 0.336, 1.29, "", "", "", "", "", "", 
  "", "", "", "", "", "", "", "", "", "", "", "", "", "", "", "", "", "", "", 
  "", 83.33, 5.101416*^6, 778.202, 20.4, 3.043, 1.726, 4449.898, 1., 265.91, 
  10.59, "", "", "", "", 74.05, 0.708}, {"PSE", "Asia", "Palestine", 
  "2020-07-07", 4647., 306., 317., 18., 1., 1.429, 910.924, 59.983, 62.14, 
  3.528, 0.196, 0.28, 1.24, "", "", "", "", "", "", "", "", "", "", "", "", 
  "", "", "", "", "", "", "", "", "", "", "", "", "", "", 83.33, 5.101416*^6, 
  778.202, 20.4, 3.043, 1.726, 4449.898, 1., 265.91, 10.59, "", "", "", "", 
  74.05, 0.708}, {"PSE", "Asia", "Palestine", "2020-07-08", 5029., 382., 
  324.429, 20., 2., 1.714, 985.805, 74.881, 63.596, 3.92, 0.392, 0.336, 1.19, 
  "", "", "", "", "", "", "", "", "", "", "", "", "", "", "", "", "", "", "", 
  "", "", "", "", "", "", "", 83.33, 5.101416*^6, 778.202, 20.4, 3.043, 
  1.726, 4449.898, 1., 265.91, 10.59, "", "", "", "", 74.05, 0.708}, 
 {"PSE", "Asia", "Palestine", "2020-07-09", 5220., 191., 305.714, 24., 4., 
  2.143, 1023.245, 37.441, 59.927, 4.705, 0.784, 0.42, 1.16, "", "", "", "", 
  "", "", "", "", "", "", "", "", "", "", "", "", "", "", "", "", "", "", "", 
  "", "", "", 83.33, 5.101416*^6, 778.202, 20.4, 3.043, 1.726, 4449.898, 1., 
  265.91, 10.59, "", "", "", "", 74.05, 0.708}, 
 {"PSE", "Asia", "Palestine", "2020-07-10", 5551., 331., 316.714, 27., 3., 
  2.286, 1088.129, 64.884, 62.084, 5.293, 0.588, 0.448, 1.19, "", "", "", "", 
  "", "", "", "", "", "", "", "", "", "", "", "", "", "", "", "", "", "", "", 
  "", "", "", 83.33, 5.101416*^6, 778.202, 20.4, 3.043, 1.726, 4449.898, 1., 
  265.91, 10.59, "", "", "", "", 74.05, 0.708}, 
 {"PSE", "Asia", "Palestine", "2020-07-11", 5931., 380., 299.429, 33., 6., 
  2.857, 1162.618, 74.489, 58.695, 6.469, 1.176, 0.56, 1.19, "", "", "", "", 
  "", "", "", "", "", "", "", "", "", "", "", "", "", "", "", "", "", "", "", 
  "", "", "", 83.33, 5.101416*^6, 778.202, 20.4, 3.043, 1.726, 4449.898, 1., 
  265.91, 10.59, "", "", "", "", 74.05, 0.708}, 
 {"PSE", "Asia", "Palestine", "2020-07-12", 6230., 299., 279., 36., 3., 
  2.857, 1221.23, 58.611, 54.691, 7.057, 0.588, 0.56, 1.16, "", "", "", "", 
  "", "", "", "", "", "", "", "", "", "", "", "", "", "", "", "", "", "", "", 
  "", "", "", 83.33, 5.101416*^6, 778.202, 20.4, 3.043, 1.726, 4449.898, 1., 
  265.91, 10.59, "", "", "", "", 74.05, 0.708}, 
 {"PSE", "Asia", "Palestine", "2020-07-13", 6566., 336., 317.857, 39., 3., 
  3.143, 1287.094, 65.864, 62.308, 7.645, 0.588, 0.616, 1.11, "", "", "", "", 
  "", "", "", "", "", "", "", "", "", "", "", "", "", "", "", "", "", "", "", 
  "", "", "", 83.33, 5.101416*^6, 778.202, 20.4, 3.043, 1.726, 4449.898, 1., 
  265.91, 10.59, "", "", "", "", 74.05, 0.708}, 
 {"PSE", "Asia", "Palestine", "2020-07-14", 6764., 198., 302.429, 44., 5., 
  3.714, 1325.906, 38.813, 59.283, 8.625, 0.98, 0.728, 1.04, "", "", "", "", 
  "", "", "", "", "", "", "", "", "", "", "", "", "", "", "", "", "", "", "", 
  "", "", "", 83.33, 5.101416*^6, 778.202, 20.4, 3.043, 1.726, 4449.898, 1., 
  265.91, 10.59, "", "", "", "", 74.05, 0.708}, 
 {"PSE", "Asia", "Palestine", "2020-07-15", 7064., 300., 290.714, 44., 0., 
  3.429, 1384.714, 58.807, 56.987, 8.625, 0., 0.672, 1.06, "", "", "", "", 
  "", "", "", "", "", "", "", "", "", "", "", "", "", "", "", "", "", "", "", 
  "", "", "", 83.33, 5.101416*^6, 778.202, 20.4, 3.043, 1.726, 4449.898, 1., 
  265.91, 10.59, "", "", "", "", 74.05, 0.708}, 
 {"PSE", "Asia", "Palestine", "2020-07-16", 7412., 348., 313.143, 51., 7., 
  3.857, 1452.93, 68.216, 61.384, 9.997, 1.372, 0.756, 1.12, "", "", "", "", 
  "", "", "", "", "", "", "", "", "", "", "", "", "", "", "", "", "", "", "", 
  "", "", "", 83.33, 5.101416*^6, 778.202, 20.4, 3.043, 1.726, 4449.898, 1., 
  265.91, 10.59, "", "", "", "", 74.05, 0.708}, 
 {"PSE", "Asia", "Palestine", "2020-07-17", 7764., 352., 316.143, 53., 2., 
  3.714, 1521.93, 69., 61.972, 10.389, 0.392, 0.728, 1.15, "", "", "", "", 
  "", "", "", "", "", "", "", "", "", "", "", "", "", "", "", "", "", "", "", 
  "", "", "", 83.33, 5.101416*^6, 778.202, 20.4, 3.043, 1.726, 4449.898, 1., 
  265.91, 10.59, "", "", "", "", 74.05, 0.708}, 
 {"PSE", "Asia", "Palestine", "2020-07-18", 8204., 440., 324.714, 59., 6., 
  3.714, 1608.181, 86.251, 63.652, 11.565, 1.176, 0.728, 1.16, "", "", "", 
  "", "", "", "", "", "", "", "", "", "", "", "", "", "", "", "", "", "", "", 
  "", "", "", "", 83.33, 5.101416*^6, 778.202, 20.4, 3.043, 1.726, 4449.898, 
  1., 265.91, 10.59, "", "", "", "", 74.05, 0.708}, 
 {"PSE", "Asia", "Palestine", "2020-07-19", 8549., 345., 331.286, 62., 3., 
  3.714, 1675.809, 67.628, 64.94, 12.153, 0.588, 0.728, 1.12, "", "", "", "", 
  "", "", "", "", "", "", "", "", "", "", "", "", "", "", "", "", "", "", "", 
  "", "", "", 83.33, 5.101416*^6, 778.202, 20.4, 3.043, 1.726, 4449.898, 1., 
  265.91, 10.59, "", "", "", "", 74.05, 0.708}, 
 {"PSE", "Asia", "Palestine", "2020-07-20", 8916., 367., 335.714, 63., 1., 
  3.429, 1747.75, 71.941, 65.808, 12.35, 0.196, 0.672, 1.05, "", "", "", "", 
  "", "", "", "", "", "", "", "", "", "", "", "", "", "", "", "", "", "", "", 
  "", "", "", 83.33, 5.101416*^6, 778.202, 20.4, 3.043, 1.726, 4449.898, 1., 
  265.91, 10.59, "", "", "", "", 74.05, 0.708}, 
 {"PSE", "Asia", "Palestine", "2020-07-21", 9228., 312., 352., 64., 1., 
  2.857, 1808.91, 61.159, 69., 12.546, 0.196, 0.56, 0.96, "", "", "", "", "", 
  "", "", "", "", "", "", "", "", "", "", "", "", "", "", "", "", "", "", "", 
  "", "", 83.33, 5.101416*^6, 778.202, 20.4, 3.043, 1.726, 4449.898, 1., 
  265.91, 10.59, "", "", "", "", 74.05, 0.708}, 
 {"PSE", "Asia", "Palestine", "2020-07-22", 9398., 170., 333.429, 66., 2., 
  3.143, 1842.234, 33.324, 65.36, 12.938, 0.392, 0.616, 0.89, "", "", "", "", 
  "", "", "", "", "", "", "", "", "", "", "", "", "", "", "", "", "", "", "", 
  "", "", "", 83.33, 5.101416*^6, 778.202, 20.4, 3.043, 1.726, 4449.898, 1., 
  265.91, 10.59, "", "", "", "", 74.05, 0.708}, 
 {"PSE", "Asia", "Palestine", "2020-07-23", 9744., 346., 333.143, 67., 1., 
  2.286, 1910.058, 67.824, 65.304, 13.134, 0.196, 0.448, 0.93, "", "", "", 
  "", "", "", "", "", "", "", "", "", "", "", "", "", "", "", "", "", "", "", 
  "", "", "", "", 83.33, 5.101416*^6, 778.202, 20.4, 3.043, 1.726, 4449.898, 
  1., 265.91, 10.59, "", "", "", "", 74.05, 0.708}, 
 {"PSE", "Asia", "Palestine", "2020-07-24", 10093., 349., 332.714, 70., 3., 
  2.429, 1978.47, 68.412, 65.22, 13.722, 0.588, 0.476, 0.92, "", "", "", "", 
  "", "", "", "", "", "", "", "", "", "", "", "", "", "", "", "", "", "", "", 
  "", "", "", 83.33, 5.101416*^6, 778.202, 20.4, 3.043, 1.726, 4449.898, 1., 
  265.91, 10.59, "", "", "", "", 74.05, 0.708}, 
 {"PSE", "Asia", "Palestine", "2020-07-25", 10306., 213., 300.286, 75., 5., 
  2.286, 2020.223, 41.753, 58.863, 14.702, 0.98, 0.448, 0.88, "", "", "", "", 
  "", "", "", "", "", "", "", "", "", "", "", "", "", "", "", "", "", "", "", 
  "", "", "", 83.33, 5.101416*^6, 778.202, 20.4, 3.043, 1.726, 4449.898, 1., 
  265.91, 10.59, "", "", "", "", 74.05, 0.708}, 
 {"PSE", "Asia", "Palestine", "2020-07-26", 10469., 163., 274.286, 76., 1., 
  2., 2052.175, 31.952, 53.767, 14.898, 0.196, 0.392, 0.86, "", "", "", "", 
  "", "", "", "", "", "", "", "", "", "", "", "", "", "", "", "", "", "", "", 
  "", "", "", 83.33, 5.101416*^6, 778.202, 20.4, 3.043, 1.726, 4449.898, 1., 
  265.91, 10.59, "", "", "", "", 74.05, 0.708}, 
 {"PSE", "Asia", "Palestine", "2020-07-27", 10621., 152., 243.571, 78., 2., 
  2.143, 2081.971, 29.796, 47.746, 15.29, 0.392, 0.42, 0.87, "", "", "", "", 
  "", "", "", "", "", "", "", "", "", "", "", "", "", "", "", "", "", "", "", 
  "", "", "", 83.33, 5.101416*^6, 778.202, 20.4, 3.043, 1.726, 4449.898, 1., 
  265.91, 10.59, "", "", "", "", 74.05, 0.708}, 
 {"PSE", "Asia", "Palestine", "2020-07-28", 10938., 317., 244.286, 79., 1., 
  2.143, 2144.111, 62.14, 47.886, 15.486, 0.196, 0.42, 0.93, "", "", "", "", 
  "", "", "", "", "", "", "", "", "", "", "", "", "", "", "", "", "", "", "", 
  "", "", "", 77.78, 5.101416*^6, 778.202, 20.4, 3.043, 1.726, 4449.898, 1., 
  265.91, 10.59, "", "", "", "", 74.05, 0.708}, 
 {"PSE", "Asia", "Palestine", "2020-07-29", 11284., 346., 269.429, 80., 1., 
  2., 2211.935, 67.824, 52.814, 15.682, 0.196, 0.392, 0.96, "", "", "", "", 
  "", "", "", "", "", "", "", "", "", "", "", "", "", "", "", "", "", "", "", 
  "", "", "", 83.33, 5.101416*^6, 778.202, 20.4, 3.043, 1.726, 4449.898, 1., 
  265.91, 10.59, "", "", "", "", 74.05, 0.708}, 
 {"PSE", "Asia", "Palestine", "2020-07-30", 11548., 264., 257.714, 81., 1., 
  2., 2263.685, 51.75, 50.518, 15.878, 0.196, 0.392, 0.97, "", "", "", "", 
  "", "", "", "", "", "", "", "", "", "", "", "", "", "", "", "", "", "", "", 
  "", "", "", 83.33, 5.101416*^6, 778.202, 20.4, 3.043, 1.726, 4449.898, 1., 
  265.91, 10.59, "", "", "", "", 74.05, 0.708}, 
 {"PSE", "Asia", "Palestine", "2020-07-31", 11837., 289., 249.143, 82., 1., 
  1.714, 2320.336, 56.651, 48.838, 16.074, 0.196, 0.336, 0.98, "", "", "", 
  "", "", "", "", "", "", "", "", "", "", "", "", "", "", "", "", "", "", "", 
  "", "", "", "", 83.33, 5.101416*^6, 778.202, 20.4, 3.043, 1.726, 4449.898, 
  1., 265.91, 10.59, "", "", "", "", 74.05, 0.708}, 
 {"PSE", "Asia", "Palestine", "2020-08-01", 12160., 323., 264.857, 83., 1., 
  1.143, 2383.652, 63.316, 51.918, 16.27, 0.196, 0.224, 0.98, "", "", "", "", 
  "", "", "", "", "", "", "", "", "", "", "", "", "", "", "", "", "", "", "", 
  "", "", "", 83.33, 5.101416*^6, 778.202, 20.4, 3.043, 1.726, 4449.898, 1., 
  265.91, 10.59, "", "", "", "", 74.05, 0.708}, 
 {"PSE", "Asia", "Palestine", "2020-08-02", 12297., 137., 261.143, 84., 1., 
  1.143, 2410.507, 26.855, 51.19, 16.466, 0.196, 0.224, 0.94, "", "", "", "", 
  "", "", "", "", "", "", "", "", "", "", "", "", "", "", "", "", "", "", "", 
  "", "", "", 83.33, 5.101416*^6, 778.202, 20.4, 3.043, 1.726, 4449.898, 1., 
  265.91, 10.59, "", "", "", "", 74.05, 0.708}, 
 {"PSE", "Asia", "Palestine", "2020-08-03", 12541., 244., 274.286, 84., 0., 
  0.857, 2458.337, 47.83, 53.767, 16.466, 0., 0.168, 0.95, "", "", "", "", 
  "", "", "", "", "", "", "", "", "", "", "", "", "", "", "", "", "", "", "", 
  "", "", "", 83.33, 5.101416*^6, 778.202, 20.4, 3.043, 1.726, 4449.898, 1., 
  265.91, 10.59, "", "", "", "", 74.05, 0.708}, 
 {"PSE", "Asia", "Palestine", "2020-08-04", 12770., 229., 261.714, 86., 2., 
  1., 2503.227, 44.889, 51.302, 16.858, 0.392, 0.196, 0.96, "", "", "", "", 
  "", "", "", "", "", "", "", "", "", "", "", "", "", "", "", "", "", "", "", 
  "", "", "", 83.33, 5.101416*^6, 778.202, 20.4, 3.043, 1.726, 4449.898, 1., 
  265.91, 10.59, "", "", "", "", 74.05, 0.708}, 
 {"PSE", "Asia", "Palestine", "2020-08-05", 13065., 295., 254.429, 89., 3., 
  1.286, 2561.054, 57.827, 49.874, 17.446, 0.588, 0.252, 1.01, "", "", "", 
  "", "", "", "", "", "", "", "", "", "", "", "", "", "", "", "", "", "", "", 
  "", "", "", "", 83.33, 5.101416*^6, 778.202, 20.4, 3.043, 1.726, 4449.898, 
  1., 265.91, 10.59, "", "", "", "", 74.05, 0.708}, 
 {"PSE", "Asia", "Palestine", "2020-08-06", 13398., 333., 264.286, 92., 3., 
  1.571, 2626.33, 65.276, 51.806, 18.034, 0.588, 0.308, 1.05, "", "", "", "", 
  "", "", "", "", "", "", "", "", "", "", "", "", "", "", "", "", "", "", "", 
  "", "", "", 83.33, 5.101416*^6, 778.202, 20.4, 3.043, 1.726, 4449.898, 1., 
  265.91, 10.59, "", "", "", "", 74.05, 0.708}, 
 {"PSE", "Asia", "Palestine", "2020-08-07", 13722., 324., 269.286, 94., 2., 
  1.714, 2689.841, 63.512, 52.786, 18.426, 0.392, 0.336, 1.07, "", "", "", 
  "", "", "", "", "", "", "", "", "", "", "", "", "", "", "", "", "", "", "", 
  "", "", "", "", 83.33, 5.101416*^6, 778.202, 20.4, 3.043, 1.726, 4449.898, 
  1., 265.91, 10.59, "", "", "", "", 74.05, 0.708}, 
 {"PSE", "Asia", "Palestine", "2020-08-08", 13928., 206., 252.571, 96., 2., 
  1.857, 2730.222, 40.381, 49.51, 18.818, 0.392, 0.364, 1.06, "", "", "", "", 
  "", "", "", "", "", "", "", "", "", "", "", "", "", "", "", "", "", "", "", 
  "", "", "", 83.33, 5.101416*^6, 778.202, 20.4, 3.043, 1.726, 4449.898, 1., 
  265.91, 10.59, "", "", "", "", 74.05, 0.708}, 
 {"PSE", "Asia", "Palestine", "2020-08-09", 14208., 280., 273., 97., 1., 
  1.857, 2785.109, 54.887, 53.515, 19.014, 0.196, 0.364, 1.09, "", "", "", 
  "", "", "", "", "", "", "", "", "", "", "", "", "", "", "", "", "", "", "", 
  "", "", "", "", 83.33, 5.101416*^6, 778.202, 20.4, 3.043, 1.726, 4449.898, 
  1., 265.91, 10.59, "", "", "", "", 74.05, 0.708}, 
 {"PSE", "Asia", "Palestine", "2020-08-10", 14510., 302., 281.286, 100., 3., 
  2.286, 2844.308, 59.199, 55.139, 19.602, 0.588, 0.448, 1.1, "", "", "", "", 
  "", "", "", "", "", "", "", "", "", "", "", "", "", "", "", "", "", "", "", 
  "", "", "", 83.33, 5.101416*^6, 778.202, 20.4, 3.043, 1.726, 4449.898, 1., 
  265.91, 10.59, "", "", "", "", 74.05, 0.708}, 
 {"PSE", "Asia", "Palestine", "2020-08-11", 14875., 365., 300.714, 104., 4., 
  2.571, 2915.857, 71.549, 58.947, 20.386, 0.784, 0.504, 1.1, "", "", "", "", 
  "", "", "", "", "", "", "", "", "", "", "", "", "", "", "", "", "", "", "", 
  "", "", "", 83.33, 5.101416*^6, 778.202, 20.4, 3.043, 1.726, 4449.898, 1., 
  265.91, 10.59, "", "", "", "", 74.05, 0.708}, 
 {"PSE", "Asia", "Palestine", "2020-08-12", 15184., 309., 302.714, 105., 1., 
  2.286, 2976.429, 60.571, 59.339, 20.583, 0.196, 0.448, 1.09, "", "", "", 
  "", "", "", "", "", "", "", "", "", "", "", "", "", "", "", "", "", "", "", 
  "", "", "", "", 83.33, 5.101416*^6, 778.202, 20.4, 3.043, 1.726, 4449.898, 
  1., 265.91, 10.59, "", "", "", "", 74.05, 0.708}, 
 {"PSE", "Asia", "Palestine", "2020-08-13", 15491., 307., 299., 106., 1., 2., 
  3036.608, 60.179, 58.611, 20.779, 0.196, 0.392, 1.1, "", "", "", "", "", 
  "", "", "", "", "", "", "", "", "", "", "", "", "", "", "", "", "", "", "", 
  "", "", 83.33, 5.101416*^6, 778.202, 20.4, 3.043, 1.726, 4449.898, 1., 
  265.91, 10.59, "", "", "", "", 74.05, 0.708}, 
 {"PSE", "Asia", "Palestine", "2020-08-14", 15834., 343., 301.714, 106., 0., 
  1.714, 3103.844, 67.236, 59.143, 20.779, 0., 0.336, 1.13, "", "", "", "", 
  "", "", "", "", "", "", "", "", "", "", "", "", "", "", "", "", "", "", "", 
  "", "", "", 83.33, 5.101416*^6, 778.202, 20.4, 3.043, 1.726, 4449.898, 1., 
  265.91, 10.59, "", "", "", "", 74.05, 0.708}, 
 {"PSE", "Asia", "Palestine", "2020-08-15", 16153., 319., 317.857, 108., 2., 
  1.714, 3166.376, 62.532, 62.308, 21.171, 0.392, 0.336, 1.15, "", "", "", 
  "", "", "", "", "", "", "", "", "", "", "", "", "", "", "", "", "", "", "", 
  "", "", "", "", 83.33, 5.101416*^6, 778.202, 20.4, 3.043, 1.726, 4449.898, 
  1., 265.91, 10.59, "", "", "", "", 74.05, 0.708}, 
 {"PSE", "Asia", "Palestine", "2020-08-16", 16534., 381., 332.286, 110., 2., 
  1.857, 3241.061, 74.685, 65.136, 21.563, 0.392, 0.364, 1.15, "", "", "", 
  "", "", "", "", "", "", "", "", "", "", "", "", "", "", "", "", "", "", "", 
  "", "", "", "", 83.33, 5.101416*^6, 778.202, 20.4, 3.043, 1.726, 4449.898, 
  1., 265.91, 10.59, "", "", "", "", 74.05, 0.708}, 
 {"PSE", "Asia", "Palestine", "2020-08-17", 16844., 310., 333.429, 113., 3., 
  1.857, 3301.828, 60.767, 65.36, 22.151, 0.588, 0.364, 1.12, "", "", "", "", 
  "", "", "", "", "", "", "", "", "", "", "", "", "", "", "", "", "", "", "", 
  "", "", "", 83.33, 5.101416*^6, 778.202, 20.4, 3.043, 1.726, 4449.898, 1., 
  265.91, 10.59, "", "", "", "", 74.05, 0.708}, 
 {"PSE", "Asia", "Palestine", "2020-08-18", 17306., 462., 347.286, 113., 0., 
  1.286, 3392.391, 90.563, 68.076, 22.151, 0., 0.252, 1.11, "", "", "", "", 
  "", "", "", "", "", "", "", "", "", "", "", "", "", "", "", "", "", "", "", 
  "", "", "", 83.33, 5.101416*^6, 778.202, 20.4, 3.043, 1.726, 4449.898, 1., 
  265.91, 10.59, "", "", "", "", 74.05, 0.708}, 
 {"PSE", "Asia", "Palestine", "2020-08-19", 17606., 300., 346., 119., 6., 2., 
  3451.199, 58.807, 67.824, 23.327, 1.176, 0.392, 1.07, "", "", "", "", "", 
  "", "", "", "", "", "", "", "", "", "", "", "", "", "", "", "", "", "", "", 
  "", "", 83.33, 5.101416*^6, 778.202, 20.4, 3.043, 1.726, 4449.898, 1., 
  265.91, 10.59, "", "", "", "", 74.05, 0.708}, 
 {"PSE", "Asia", "Palestine", "2020-08-20", 17989., 383., 356.857, 120., 1., 
  2., 3526.276, 75.077, 69.953, 23.523, 0.196, 0.392, 1.06, "", "", "", "", 
  "", "", "", "", "", "", "", "", "", "", "", "", "", "", "", "", "", "", "", 
  "", "", "", 83.33, 5.101416*^6, 778.202, 20.4, 3.043, 1.726, 4449.898, 1., 
  265.91, 10.59, "", "", "", "", 74.05, 0.708}, 
 {"PSE", "Asia", "Palestine", "2020-08-21", 18313., 324., 354.143, 122., 2., 
  2.286, 3589.788, 63.512, 69.421, 23.915, 0.392, 0.448, 1.04, "", "", "", 
  "", "", "", "", "", "", "", "", "", "", "", "", "", "", "", "", "", "", "", 
  "", "", "", "", 83.33, 5.101416*^6, 778.202, 20.4, 3.043, 1.726, 4449.898, 
  1., 265.91, 10.59, "", "", "", "", 74.05, 0.708}, 
 {"PSE", "Asia", "Palestine", "2020-08-22", 18476., 163., 331.857, 125., 3., 
  2.429, 3621.74, 31.952, 65.052, 24.503, 0.588, 0.476, 1.05, "", "", "", "", 
  "", "", "", "", "", "", "", "", "", "", "", "", "", "", "", "", "", "", "", 
  "", "", "", 83.33, 5.101416*^6, 778.202, 20.4, 3.043, 1.726, 4449.898, 1., 
  265.91, 10.59, "", "", "", "", 74.05, 0.708}, 
 {"PSE", "Asia", "Palestine", "2020-08-23", 18802., 326., 324., 128., 3., 
  2.571, 3685.643, 63.904, 63.512, 25.091, 0.588, 0.504, 1.11, "", "", "", 
  "", "", "", "", "", "", "", "", "", "", "", "", "", "", "", "", "", "", "", 
  "", "", "", "", 83.33, 5.101416*^6, 778.202, 20.4, 3.043, 1.726, 4449.898, 
  1., 265.91, 10.59, "", "", "", "", 74.05, 0.708}, 
 {"PSE", "Asia", "Palestine", "2020-08-24", 19213., 411., 338.429, 133., 5., 
  2.857, 3766.209, 80.566, 66.34, 26.071, 0.98, 0.56, 1.18, "", "", "", "", 
  "", "", "", "", "", "", "", "", "", "", "", "", "", "", "", "", "", "", "", 
  "", "", "", 83.33, 5.101416*^6, 778.202, 20.4, 3.043, 1.726, 4449.898, 1., 
  265.91, 10.59, "", "", "", "", 74.05, 0.708}, 
 {"PSE", "Asia", "Palestine", "2020-08-25", 19678., 465., 338.857, 133., 0., 
  2.857, 3857.36, 91.151, 66.424, 26.071, 0., 0.56, 1.23, "", "", "", "", "", 
  "", "", "", "", "", "", "", "", "", "", "", "", "", "", "", "", "", "", "", 
  "", "", 83.33, 5.101416*^6, 778.202, 20.4, 3.043, 1.726, 4449.898, 1., 
  265.91, 10.59, "", "", "", "", 74.05, 0.708}, 
 {"PSE", "Asia", "Palestine", "2020-08-26", 20155., 477., 364.143, 137., 4., 
  2.571, 3950.864, 93.503, 71.381, 26.855, 0.784, 0.504, 1.27, "", "", "", 
  "", "", "", "", "", "", "", "", "", "", "", "", "", "", "", "", "", "", "", 
  "", "", "", "", 83.33, 5.101416*^6, 778.202, 20.4, 3.043, 1.726, 4449.898, 
  1., 265.91, 10.59, "", "", "", "", 74.05, 0.708}, 
 {"PSE", "Asia", "Palestine", "2020-08-27", 20677., 522., 384., 141., 4., 3., 
  4053.188, 102.325, 75.273, 27.639, 0.784, 0.588, 1.28, "", "", "", "", "", 
  "", "", "", "", "", "", "", "", "", "", "", "", "", "", "", "", "", "", "", 
  "", "", 83.33, 5.101416*^6, 778.202, 20.4, 3.043, 1.726, 4449.898, 1., 
  265.91, 10.59, "", "", "", "", 74.05, 0.708}, 
 {"PSE", "Asia", "Palestine", "2020-08-28", 21251., 574., 419.714, 145., 4., 
  3.286, 4165.706, 112.518, 82.274, 28.423, 0.784, 0.644, 1.29, "", "", "", 
  "", "", "", "", "", 4115., "", "", 0.807, "", "", "", "", 
  "tests performed", "", "", "", "", "", "", "", "", "", 83.33, 5.101416*^6, 
  778.202, 20.4, 3.043, 1.726, 4449.898, 1., 265.91, 10.59, "", "", "", "", 
  74.05, 0.708}, {"PSE", "Asia", "Palestine", "2020-08-29", 21668., 417., 
  456., 147., 2., 3.143, 4247.448, 81.742, 89.387, 28.816, 0.392, 0.616, 
  1.28, "", "", "", "", "", "", "", "", 7996., "", "", 1.567, "", "", "", "", 
  "tests performed", "", "", "", "", "", "", "", "", "", 83.33, 5.101416*^6, 
  778.202, 20.4, 3.043, 1.726, 4449.898, 1., 265.91, 10.59, "", "", "", "", 
  74.05, 0.708}, {"PSE", "Asia", "Palestine", "2020-08-30", 22204., 536., 
  486., 152., 5., 3.429, 4352.517, 105.069, 95.268, 29.796, 0.98, 0.672, 
  1.26, "", "", "", "", "", "", "", "", 4135., "", "", 0.811, "", "", "", "", 
  "tests performed", "", "", "", "", "", "", "", "", "", 83.33, 5.101416*^6, 
  778.202, 20.4, 3.043, 1.726, 4449.898, 1., 265.91, 10.59, "", "", "", "", 
  74.05, 0.708}, {"PSE", "Asia", "Palestine", "2020-08-31", 22729., 525., 
  502.286, 152., 0., 2.714, 4455.43, 102.913, 98.46, 29.796, 0., 0.532, 1.23, 
  "", "", "", "", "", "", "", "", 4433., "", "", 0.869, "", "", "", "", 
  "tests performed", "", "", "", "", "", "", "", "", "", 83.33, 5.101416*^6, 
  778.202, 20.4, 3.043, 1.726, 4449.898, 1., 265.91, 10.59, "", "", "", "", 
  74.05, 0.708}, {"PSE", "Asia", "Palestine", "2020-09-01", 23281., 552., 
  514.714, 159., 7., 3.714, 4563.635, 108.205, 100.896, 31.168, 1.372, 0.728, 
  1.22, "", "", "", "", "", "", "", "", 4433., "", "", 0.869, "", "", "", "", 
  "tests performed", "", "", "", "", "", "", "", "", "", 83.33, 5.101416*^6, 
  778.202, 20.4, 3.043, 1.726, 4449.898, 1., 265.91, 10.59, "", "", "", "", 
  74.05, 0.708}, {"PSE", "Asia", "Palestine", "2020-09-02", 23875., 594., 
  531.429, 162., 3., 3.571, 4680.073, 116.438, 104.173, 31.756, 0.588, 0.7, 
  1.21, "", "", "", "", "", "", "", "", 5418., "", "", 1.062, "", "", "", "", 
  "tests performed", "", "", "", "", "", "", "", "", "", 83.33, 5.101416*^6, 
  778.202, 20.4, 3.043, 1.726, 4449.898, 1., 265.91, 10.59, "", "", "", "", 
  74.05, 0.708}, {"PSE", "Asia", "Palestine", "2020-09-03", 24471., 596., 
  542., 167., 5., 3.714, 4796.903, 116.83, 106.245, 32.736, 0.98, 0.728, 1.2, 
  "", "", "", "", "", "", "", "", 5076., "", "", 0.995, 5087., 0.997, 0.107, 
  9.4, "tests performed", "", "", "", "", "", "", "", "", "", 83.33, 
  5.101416*^6, 778.202, 20.4, 3.043, 1.726, 4449.898, 1., 265.91, 10.59, "", 
  "", "", "", 74.05, 0.708}, {"PSE", "Asia", "Palestine", "2020-09-04", 
  25142., 671., 555.857, 170., 3., 3.571, 4928.436, 131.532, 108.961, 33.324, 
  0.588, 0.7, 1.2, "", "", "", "", "", "", "", "", 5621., "", "", 1.102, 
  5302., 1.039, 0.105, 9.5, "tests performed", "", "", "", "", "", "", "", 
  "", "", 83.33, 5.101416*^6, 778.202, 20.4, 3.043, 1.726, 4449.898, 1., 
  265.91, 10.59, "", "", "", "", 74.05, 0.708}, 
 {"PSE", "Asia", "Palestine", "2020-09-05", 25575., 433., 558.143, 177., 7., 
  4.286, 5013.314, 84.878, 109.409, 34.696, 1.372, 0.84, 1.16, "", "", "", 
  "", "", "", "", "", 3697., "", "", 0.725, 4688., 0.919, 0.119, 8.4, 
  "tests performed", "", "", "", "", "", "", "", "", "", 83.33, 5.101416*^6, 
  778.202, 20.4, 3.043, 1.726, 4449.898, 1., 265.91, 10.59, "", "", "", "", 
  74.05, 0.708}, {"PSE", "Asia", "Palestine", "2020-09-06", 26127., 552., 
  560.429, 181., 4., 4.143, 5121.519, 108.205, 109.857, 35.48, 0.784, 0.812, 
  1.15, "", "", "", "", "", "", "", "", 4129., "", "", 0.809, 4687., 0.919, 
  0.12, 8.4, "tests performed", "", "", "", "", "", "", "", "", "", 83.33, 
  5.101416*^6, 778.202, 20.4, 3.043, 1.726, 4449.898, 1., 265.91, 10.59, "", 
  "", "", "", 74.05, 0.708}, {"PSE", "Asia", "Palestine", "2020-09-07", 
  26779., 652., 578.571, 184., 3., 4.571, 5249.327, 127.808, 113.414, 36.068, 
  0.588, 0.896, 1.14, "", "", "", "", "", "", "", "", 5328., "", "", 1.044, 
  4815., 0.944, 0.12, 8.3, "tests performed", "", "", "", "", "", "", "", "", 
  "", 83.33, 5.101416*^6, 778.202, 20.4, 3.043, 1.726, 4449.898, 1., 265.91, 
  10.59, "", "", "", "", 74.05, 0.708}, {"PSE", "Asia", "Palestine", 
  "2020-09-08", 27363., 584., 583.143, 190., 6., 4.429, 5363.805, 114.478, 
  114.31, 37.245, 1.176, 0.868, 1.12, "", "", "", "", "", "", "", "", 5560., 
  "", "", 1.09, 4976., 0.975, 0.117, 8.5, "tests performed", "", "", "", "", 
  "", "", "", "", "", 83.33, 5.101416*^6, 778.202, 20.4, 3.043, 1.726, 
  4449.898, 1., 265.91, 10.59, "", "", "", "", 74.05, 0.708}, 
 {"PSE", "Asia", "Palestine", "2020-09-09", 27919., 556., 577.714, 192., 2., 
  4.286, 5472.794, 108.989, 113.246, 37.637, 0.392, 0.84, 1.13, "", "", "", 
  "", "", "", "", "", 5471., "", "", 1.072, 4983., 0.977, 0.116, 8.6, 
  "tests performed", "", "", "", "", "", "", "", "", "", 83.33, 5.101416*^6, 
  778.202, 20.4, 3.043, 1.726, 4449.898, 1., 265.91, 10.59, "", "", "", "", 
  74.05, 0.708}, {"PSE", "Asia", "Palestine", "2020-09-10", 28664., 745., 
  599., 198., 6., 4.429, 5618.832, 146.038, 117.418, 38.813, 1.176, 0.868, 
  1.15, "", "", "", "", "", "", "", "", 5714., "", "", 1.12, 5074., 0.995, 
  0.118, 8.5, "tests performed", "", "", "", "", "", "", "", "", "", 83.33, 
  5.101416*^6, 778.202, 20.4, 3.043, 1.726, 4449.898, 1., 265.91, 10.59, "", 
  "", "", "", 74.05, 0.708}, {"PSE", "Asia", "Palestine", "2020-09-11", 
  29256., 592., 587.714, 204., 6., 4.857, 5734.878, 116.046, 115.206, 39.989, 
  1.176, 0.952, 1.16, "", "", "", "", "", "", "", "", 5981., "", "", 1.172, 
  5126., 1.005, 0.115, 8.7, "tests performed", "", "", "", "", "", "", "", 
  "", "", 83.33, 5.101416*^6, 778.202, 20.4, 3.043, 1.726, 4449.898, 1., 
  265.91, 10.59, "", "", "", "", 74.05, 0.708}, 
 {"PSE", "Asia", "Palestine", "2020-09-12", 29906., 650., 618.714, 210., 6., 
  4.714, 5862.294, 127.416, 121.283, 41.165, 1.176, 0.924, 1.18, "", "", "", 
  "", "", "", "", "", 4919., "", "", 0.964, 5300., 1.039, 0.117, 8.6, 
  "tests performed", "", "", "", "", "", "", "", "", "", 83.33, 5.101416*^6, 
  778.202, 20.4, 3.043, 1.726, 4449.898, 1., 265.91, 10.59, "", "", "", "", 
  74.05, 0.708}, {"PSE", "Asia", "Palestine", "2020-09-13", 30574., 668., 
  635.286, 221., 11., 5.714, 5993.238, 130.944, 124.531, 43.321, 2.156, 1.12, 
  1.18, "", "", "", "", "", "", "", "", 6602., "", "", 1.294, 5654., 1.108, 
  0.112, 8.9, "tests performed", "", "", "", "", "", "", "", "", "", 83.33, 
  5.101416*^6, 778.202, 20.4, 3.043, 1.726, 4449.898, 1., 265.91, 10.59, "", 
  "", "", "", 74.05, 0.708}, {"PSE", "Asia", "Palestine", "2020-09-14", 
  31362., 788., 654.714, 226., 5., 6., 6147.705, 154.467, 128.34, 44.301, 
  0.98, 1.176, 1.18, "", "", "", "", "", "", "", "", 7000., "", "", 1.372, 
  5892., 1.155, 0.111, 9., "tests performed", "", "", "", "", "", "", "", "", 
  "", 83.33, 5.101416*^6, 778.202, 20.4, 3.043, 1.726, 4449.898, 1., 265.91, 
  10.59, "", "", "", "", 74.05, 0.708}, {"PSE", "Asia", "Palestine", 
  "2020-09-15", 32250., 888., 698.143, 229., 3., 5.571, 6321.774, 174.069, 
  136.853, 44.889, 0.588, 1.092, 1.16, "", "", "", "", "", "", "", "", "", 
  "", "", "", "", "", "", "", "tests performed", "", "", "", "", "", "", "", 
  "", "", 83.33, 5.101416*^6, 778.202, 20.4, 3.043, 1.726, 4449.898, 1., 
  265.91, 10.59, "", "", "", "", 74.05, 0.708}, 
 {"PSE", "Asia", "Palestine", "2020-09-16", 33006., 756., 726.714, 243., 14., 
  7.286, 6469.968, 148.194, 142.453, 47.634, 2.744, 1.428, 1.11, "", "", "", 
  "", "", "", "", "", 7113., "", "", 1.394, "", "", "", "", 
  "tests performed", "", "", "", "", "", "", "", "", "", 83.33, 5.101416*^6, 
  778.202, 20.4, 3.043, 1.726, 4449.898, 1., 265.91, 10.59, "", "", "", "", 
  74.05, 0.708}, {"PSE", "Asia", "Palestine", "2020-09-17", 33843., 837., 
  739.857, 244., 1., 6.571, 6634.04, 164.072, 145.03, 47.83, 0.196, 1.288, 
  1.06, "", "", "", "", "", "", "", "", 5937., "", "", 1.164, "", "", "", "", 
  "tests performed", "", "", "", "", "", "", "", "", "", 83.33, 5.101416*^6, 
  778.202, 20.4, 3.043, 1.726, 4449.898, 1., 265.91, 10.59, "", "", "", "", 
  74.05, 0.708}, {"PSE", "Asia", "Palestine", "2020-09-18", 34401., 558., 
  735., 250., 6., 6.571, 6743.422, 109.381, 144.078, 49.006, 1.176, 1.288, 
  1., "", "", "", "", "", "", "", "", 6734., "", "", 1.32, "", "", "", "", 
  "tests performed", "", "", "", "", "", "", "", "", "", 87.04, 5.101416*^6, 
  778.202, 20.4, 3.043, 1.726, 4449.898, 1., 265.91, 10.59, "", "", "", "", 
  74.05, 0.708}, {"PSE", "Asia", "Palestine", "2020-09-19", 35003., 602., 
  728.143, 253., 3., 6.143, 6861.428, 118.006, 142.733, 49.594, 0.588, 1.204, 
  0.97, "", "", "", "", "", "", "", "", 4494., "", "", 0.881, "", "", "", "", 
  "tests performed", "", "", "", "", "", "", "", "", "", 87.04, 5.101416*^6, 
  778.202, 20.4, 3.043, 1.726, 4449.898, 1., 265.91, 10.59, "", "", "", "", 
  74.05, 0.708}, {"PSE", "Asia", "Palestine", "2020-09-20", 35686., 683., 
  730.286, 262., 9., 5.857, 6995.313, 133.884, 143.154, 51.358, 1.764, 1.148, 
  0.92, "", "", "", "", "", "", "", "", 6948., "", "", 1.362, "", "", "", "", 
  "tests performed", "", "", "", "", "", "", "", "", "", 85.19, 5.101416*^6, 
  778.202, 20.4, 3.043, 1.726, 4449.898, 1., 265.91, 10.59, "", "", "", "", 
  74.05, 0.708}, {"PSE", "Asia", "Palestine", "2020-09-21", 36151., 465., 
  684.143, 265., 3., 5.571, 7086.464, 91.151, 134.108, 51.946, 0.588, 1.092, 
  0.84, "", "", "", "", "", "", "", "", 6201., "", "", 1.216, "", "", "", "", 
  "tests performed", "", "", "", "", "", "", "", "", "", 85.19, 5.101416*^6, 
  778.202, 20.4, 3.043, 1.726, 4449.898, 1., 265.91, 10.59, "", "", "", "", 
  74.05, 0.708}, {"PSE", "Asia", "Palestine", "2020-09-22", 36580., 429., 
  618.571, 269., 4., 5.714, 7170.558, 84.094, 121.255, 52.73, 0.784, 1.12, 
  0.79, "", "", "", "", "", "", "", "", 4978., "", "", 0.976, 6058., 1.188, 
  0.102, 9.8, "tests performed", "", "", "", "", "", "", "", "", "", 85.19, 
  5.101416*^6, 778.202, 20.4, 3.043, 1.726, 4449.898, 1., 265.91, 10.59, "", 
  "", "", "", 74.05, 0.708}, {"PSE", "Asia", "Palestine", "2020-09-23", 
  37083., 503., 582.429, 272., 3., 4.143, 7269.158, 98.6, 114.17, 53.319, 
  0.588, 0.812, 0.79, "", "", "", "", "", "", "", "", 5156., "", "", 1.011, 
  5778., 1.133, 0.101, 9.9, "tests performed", "", "", "", "", "", "", "", 
  "", "", 85.19, 5.101416*^6, 778.202, 20.4, 3.043, 1.726, 4449.898, 1., 
  265.91, 10.59, "", "", "", "", 74.05, 0.708}, 
 {"PSE", "Asia", "Palestine", "2020-09-24", 37591., 508., 535.429, 274., 2., 
  4.286, 7368.738, 99.58, 104.957, 53.711, 0.392, 0.84, 0.78, "", "", "", "", 
  "", "", "", "", 5028., "", "", 0.986, 5648., 1.107, 0.095, 10.5, 
  "tests performed", "", "", "", "", "", "", "", "", "", 85.19, 5.101416*^6, 
  778.202, 20.4, 3.043, 1.726, 4449.898, 1., 265.91, 10.59, "", "", "", "", 
  74.05, 0.708}, {"PSE", "Asia", "Palestine", "2020-09-25", 37963., 372., 
  508.857, 278., 4., 4., 7441.659, 72.921, 99.748, 54.495, 0.784, 0.784, 
  0.77, "", "", "", "", "", "", "", "", 3283., "", "", 0.644, 5155., 1.011, 
  0.099, 10.1, "tests performed", "", "", "", "", "", "", "", "", "", 85.19, 
  5.101416*^6, 778.202, 20.4, 3.043, 1.726, 4449.898, 1., 265.91, 10.59, "", 
  "", "", "", 74.05, 0.708}, {"PSE", "Asia", "Palestine", "2020-09-26", 
  38253., 290., 464.286, 285., 7., 4.571, 7498.506, 56.847, 91.011, 55.867, 
  1.372, 0.896, 0.78, "", "", "", "", "", "", "", "", 3177., "", "", 0.623, 
  4967., 0.974, 0.093, 10.7, "tests performed", "", "", "", "", "", "", "", 
  "", "", 85.19, 5.101416*^6, 778.202, 20.4, 3.043, 1.726, 4449.898, 1., 
  265.91, 10.59, "", "", "", "", 74.05, 0.708}, 
 {"PSE", "Asia", "Palestine", "2020-09-27", 38703., 450., 431., 291., 6., 
  4.143, 7586.717, 88.211, 84.486, 57.043, 1.176, 0.812, 0.8, "", "", "", "", 
  "", "", "", "", 3898., "", "", 0.764, 4532., 0.888, 0.095, 10.5, 
  "tests performed", "", "", "", "", "", "", "", "", "", 85.19, 5.101416*^6, 
  778.202, 20.4, 3.043, 1.726, 4449.898, 1., 265.91, 10.59, "", "", "", "", 
  74.05, 0.708}, {"PSE", "Asia", "Palestine", "2020-09-28", 39121., 418., 
  424.286, 299., 8., 4.857, 7668.655, 81.938, 83.17, 58.611, 1.568, 0.952, 
  0.8, "", "", "", "", "", "", "", "", 4516., "", "", 0.885, 4291., 0.841, 
  0.099, 10.1, "tests performed", "", "", "", "", "", "", "", "", "", 82.41, 
  5.101416*^6, 778.202, 20.4, 3.043, 1.726, 4449.898, 1., 265.91, 10.59, "", 
  "", "", "", 74.05, 0.708}, {"PSE", "Asia", "Palestine", "2020-09-29", 
  39541., 420., 423., 306., 7., 5.286, 7750.985, 82.33, 82.918, 59.983, 
  1.372, 1.036, 0.8, "", "", "", "", "", "", "", "", "", "", "", "", "", "", 
  "", "", "tests performed", "", "", "", "", "", "", "", "", "", 82.41, 
  5.101416*^6, 778.202, 20.4, 3.043, 1.726, 4449.898, 1., 265.91, 10.59, "", 
  "", "", "", 74.05, 0.708}, {"PSE", "Asia", "Palestine", "2020-09-30", 
  39899., 358., 402.286, 311., 5., 5.571, 7821.162, 70.177, 78.858, 60.963, 
  0.98, 1.092, 0.82, "", "", "", "", "", "", "", "", 4009., "", "", 0.786, 
  "", "", "", "", "tests performed", "", "", "", "", "", "", "", "", "", 
  82.41, 5.101416*^6, 778.202, 20.4, 3.043, 1.726, 4449.898, 1., 265.91, 
  10.59, "", "", "", "", 74.05, 0.708}, {"PSE", "Asia", "Palestine", 
  "2020-10-01", 40322., 423., 390.143, 318., 7., 6.286, 7904.08, 82.918, 
  76.477, 62.336, 1.372, 1.232, 0.85, "", "", "", "", "", "", "", "", 4066., 
  "", "", 0.797, "", "", "", "", "tests performed", "", "", "", "", "", "", 
  "", "", "", 82.41, 5.101416*^6, 778.202, 20.4, 3.043, 1.726, 4449.898, 1., 
  265.91, 10.59, "", "", "", "", 74.05, 0.708}, 
 {"PSE", "Asia", "Palestine", "2020-10-02", 40766., 444., 400.429, 321., 3., 
  6.143, 7991.115, 87.035, 78.494, 62.924, 0.588, 1.204, 0.89, "", "", "", 
  "", "", "", "", "", 3886., "", "", 0.762, "", "", "", "", 
  "tests performed", "", "", "", "", "", "", "", "", "", 82.41, 5.101416*^6, 
  778.202, 20.4, 3.043, 1.726, 4449.898, 1., 265.91, 10.59, "", "", "", "", 
  74.05, 0.708}, {"PSE", "Asia", "Palestine", "2020-10-03", 41078., 312., 
  403.571, 329., 8., 6.286, 8052.274, 61.159, 79.11, 64.492, 1.568, 1.232, 
  0.91, "", "", "", "", "", "", "", "", 2885., "", "", 0.566, "", "", "", "", 
  "tests performed", "", "", "", "", "", "", "", "", "", 82.41, 5.101416*^6, 
  778.202, 20.4, 3.043, 1.726, 4449.898, 1., 265.91, 10.59, "", "", "", "", 
  74.05, 0.708}, {"PSE", "Asia", "Palestine", "2020-10-04", 41498., 420., 
  399.286, 330., 1., 5.571, 8134.604, 82.33, 78.27, 64.688, 0.196, 1.092, 
  0.93, "", "", "", "", "", "", "", "", 4211., "", "", 0.825, "", "", "", "", 
  "tests performed", "", "", "", "", "", "", "", "", "", 82.41, 5.101416*^6, 
  778.202, 20.4, 3.043, 1.726, 4449.898, 1., 265.91, 10.59, "", "", "", "", 
  74.05, 0.708}, {"PSE", "Asia", "Palestine", "2020-10-05", 41957., 459., 
  405.143, 339., 9., 5.714, 8224.579, 89.975, 79.418, 66.452, 1.764, 1.12, 
  0.94, "", "", "", "", "", "", "", "", 4157., "", "", 0.815, "", "", "", "", 
  "tests performed", "", "", "", "", "", "", "", "", "", 82.41, 5.101416*^6, 
  778.202, 20.4, 3.043, 1.726, 4449.898, 1., 265.91, 10.59, "", "", "", "", 
  74.05, 0.708}, {"PSE", "Asia", "Palestine", "2020-10-06", 42432., 475., 
  413., 349., 10., 6.143, 8317.691, 93.111, 80.958, 68.412, 1.96, 1.204, 
  0.94, "", "", "", "", "", "", "", "", 4493., "", "", 0.881, 3958., 0.776, 
  0.104, 9.6, "tests performed", "", "", "", "", "", "", "", "", "", 82.41, 
  5.101416*^6, 778.202, 20.4, 3.043, 1.726, 4449.898, 1., 265.91, 10.59, "", 
  "", "", "", 74.05, 0.708}, {"PSE", "Asia", "Palestine", "2020-10-07", 
  42840., 408., 420.143, 355., 6., 6.286, 8397.668, 79.978, 82.358, 69.589, 
  1.176, 1.232, 0.93, "", "", "", "", "", "", "", "", 4285., "", "", 0.84, 
  3998., 0.784, 0.105, 9.5, "tests performed", "", "", "", "", "", "", "", 
  "", "", 82.41, 5.101416*^6, 778.202, 20.4, 3.043, 1.726, 4449.898, 1., 
  265.91, 10.59, "", "", "", "", 74.05, 0.708}, 
 {"PSE", "Asia", "Palestine", "2020-10-08", 43256., 416., 419.143, 359., 4., 
  5.857, 8479.214, 81.546, 82.162, 70.373, 0.784, 1.148, 0.93, "", "", "", 
  "", "", "", "", "", 3488., "", "", 0.684, 3915., 0.767, 0.107, 9.3, 
  "tests performed", "", "", "", "", "", "", "", "", "", 82.41, 5.101416*^6, 
  778.202, 20.4, 3.043, 1.726, 4449.898, 1., 265.91, 10.59, "", "", "", "", 
  74.05, 0.708}, {"PSE", "Asia", "Palestine", "2020-10-09", 43664., 408., 
  414., 367., 8., 6.571, 8559.192, 79.978, 81.154, 71.941, 1.568, 1.288, 
  0.93, "", "", "", "", "", "", "", "", 3892., "", "", 0.763, 3916., 0.768, 
  0.106, 9.5, "tests performed", "", "", "", "", "", "", "", "", "", 82.41, 
  5.101416*^6, 778.202, 20.4, 3.043, 1.726, 4449.898, 1., 265.91, 10.59, "", 
  "", "", "", 74.05, 0.708}, {"PSE", "Asia", "Palestine", "2020-10-10", 
  43945., 281., 409.571, 378., 11., 7., 8614.275, 55.083, 80.286, 74.097, 
  2.156, 1.372, 0.93, "", "", "", "", "", "", "", "", 2918., "", "", 0.572, 
  3921., 0.769, 0.104, 9.6, "tests performed", "", "", "", "", "", "", "", 
  "", "", 82.41, 5.101416*^6, 778.202, 20.4, 3.043, 1.726, 4449.898, 1., 
  265.91, 10.59, "", "", "", "", 74.05, 0.708}, 
 {"PSE", "Asia", "Palestine", "2020-10-11", 44299., 354., 400.143, 381., 3., 
  7.286, 8683.667, 69.392, 78.438, 74.685, 0.588, 1.428, 0.95, "", "", "", 
  "", "", "", "", "", 2550., "", "", 0.5, 3683., 0.722, 0.109, 9.2, 
  "tests performed", "", "", "", "", "", "", "", "", "", 82.41, 5.101416*^6, 
  778.202, 20.4, 3.043, 1.726, 4449.898, 1., 265.91, 10.59, "", "", "", "", 
  74.05, 0.708}, {"PSE", "Asia", "Palestine", "2020-10-12", 44684., 385., 
  389.571, 387., 6., 6.857, 8759.137, 75.469, 76.365, 75.861, 1.176, 1.344, 
  0.97, "", "", "", "", "", "", "", "", 3767., "", "", 0.738, 3628., 0.711, 
  0.107, 9.3, "tests performed", "", "", "", "", "", "", "", "", "", 82.41, 
  5.101416*^6, 778.202, 20.4, 3.043, 1.726, 4449.898, 1., 265.91, 10.59, "", 
  "", "", "", 74.05, 0.708}, {"PSE", "Asia", "Palestine", "2020-10-13", 
  45200., 516., 395.429, 391., 4., 6., 8860.285, 101.148, 77.513, 76.645, 
  0.784, 1.176, 1., "", "", "", "", "", "", "", "", 4002., "", "", 0.784, 
  3557., 0.697, 0.111, 9., "tests performed", "", "", "", "", "", "", "", "", 
  "", 82.41, 5.101416*^6, 778.202, 20.4, 3.043, 1.726, 4449.898, 1., 265.91, 
  10.59, "", "", "", "", 74.05, 0.708}, {"PSE", "Asia", "Palestine", 
  "2020-10-14", 45658., 458., 402.571, 393., 2., 5.429, 8950.064, 89.779, 
  78.914, 77.037, 0.392, 1.064, 1., "", "", "", "", "", "", "", "", 4097., 
  "", "", 0.803, 3531., 0.692, 0.114, 8.8, "tests performed", "", "", "", "", 
  "", "", "", "", "", 82.41, 5.101416*^6, 778.202, 20.4, 3.043, 1.726, 
  4449.898, 1., 265.91, 10.59, "", "", "", "", 74.05, 0.708}, 
 {"PSE", "Asia", "Palestine", "2020-10-15", 46100., 442., 406.286, 401., 8., 
  6., 9036.707, 86.643, 79.642, 78.606, 1.568, 1.176, 0.99, "", "", "", "", 
  "", "", "", "", 4661., "", "", 0.914, 3698., 0.725, 0.11, 9.1, 
  "tests performed", "", "", "", "", "", "", "", "", "", 82.41, 5.101416*^6, 
  778.202, 20.4, 3.043, 1.726, 4449.898, 1., 265.91, 10.59, "", "", "", "", 
  74.05, 0.708}, {"PSE", "Asia", "Palestine", "2020-10-16", 46434., 334., 
  395.714, 402., 1., 5., 9102.179, 65.472, 77.569, 78.802, 0.196, 0.98, 0.98, 
  "", "", "", "", "", "", "", "", 3829., "", "", 0.751, 3689., 0.723, 0.107, 
  9.3, "tests performed", "", "", "", "", "", "", "", "", "", 82.41, 
  5.101416*^6, 778.202, 20.4, 3.043, 1.726, 4449.898, 1., 265.91, 10.59, "", 
  "", "", "", 74.05, 0.708}, {"PSE", "Asia", "Palestine", "2020-10-17", 
  46746., 312., 400.143, 402., 0., 3.429, 9163.338, 61.159, 78.438, 78.802, 
  0., 0.672, 1.01, "", "", "", "", "", "", "", "", 2954., "", "", 0.579, 
  3694., 0.724, 0.108, 9.2, "tests performed", "", "", "", "", "", "", "", 
  "", "", 82.41, 5.101416*^6, 778.202, 20.4, 3.043, 1.726, 4449.898, 1., 
  265.91, 10.59, "", "", "", "", 74.05, 0.708}, 
 {"PSE", "Asia", "Palestine", "2020-10-18", 47135., 389., 405.143, 408., 6., 
  3.857, 9239.592, 76.253, 79.418, 79.978, 1.176, 0.756, 1.03, "", "", "", 
  "", "", "", "", "", 3536., "", "", 0.693, 3835., 0.752, 0.106, 9.5, 
  "tests performed", "", "", "", "", "", "", "", "", "", 82.41, 5.101416*^6, 
  778.202, 20.4, 3.043, 1.726, 4449.898, 1., 265.91, 10.59, "", "", "", "", 
  74.05, 0.708}, {"PSE", "Asia", "Palestine", "2020-10-19", 47616., 481., 
  418.857, 413., 5., 3.714, 9333.879, 94.288, 82.106, 80.958, 0.98, 0.728, 
  1.07, "", "", "", "", "", "", "", "", 4270., "", "", 0.837, 3907., 0.766, 
  0.107, 9.3, "tests performed", "", "", "", "", "", "", "", "", "", 82.41, 
  5.101416*^6, 778.202, 20.4, 3.043, 1.726, 4449.898, 1., 265.91, 10.59, "", 
  "", "", "", 74.05, 0.708}, {"PSE", "Asia", "Palestine", "2020-10-20", 
  48129., 513., 418.429, 421., 8., 4.286, 9434.439, 100.56, 82.022, 82.526, 
  1.568, 0.84, 1.08, "", "", "", "", "", "", "", "", 3969., "", "", 0.778, 
  3902., 0.765, 0.107, 9.3, "tests performed", "", "", "", "", "", "", "", 
  "", "", 82.41, 5.101416*^6, 778.202, 20.4, 3.043, 1.726, 4449.898, 1., 
  265.91, 10.59, "", "", "", "", 74.05, 0.708}, 
 {"PSE", "Asia", "Palestine", "2020-10-21", 48628., 499., 424.286, 427., 6., 
  4.857, 9532.255, 97.816, 83.17, 83.702, 1.176, 0.952, 1.09, "", "", "", "", 
  "", "", "", "", 4036., "", "", 0.791, 3894., 0.763, 0.109, 9.2, 
  "tests performed", "", "", "", "", "", "", "", "", "", 82.41, 5.101416*^6, 
  778.202, 20.4, 3.043, 1.726, 4449.898, 1., 265.91, 10.59, "", "", "", "", 
  74.05, 0.708}, {"PSE", "Asia", "Palestine", "2020-10-22", 49134., 506., 
  433.429, 435., 8., 4.857, 9631.444, 99.188, 84.962, 85.27, 1.568, 0.952, 
  1.09, "", "", "", "", "", "", "", "", 4116., "", "", 0.807, 3816., 0.748, 
  0.114, 8.8, "tests performed", "", "", "", "", "", "", "", "", "", 82.41, 
  5.101416*^6, 778.202, 20.4, 3.043, 1.726, 4449.898, 1., 265.91, 10.59, "", 
  "", "", "", 74.05, 0.708}, {"PSE", "Asia", "Palestine", "2020-10-23", 
  49579., 445., 449.286, 439., 4., 5.286, 9718.674, 87.231, 88.071, 86.055, 
  0.784, 1.036, 1.08, "", "", "", "", "", "", "", "", 3701., "", "", 0.725, 
  3797., 0.744, 0.118, 8.5, "tests performed", "", "", "", "", "", "", "", 
  "", "", 82.41, 5.101416*^6, 778.202, 20.4, 3.043, 1.726, 4449.898, 1., 
  265.91, 10.59, "", "", "", "", 74.05, 0.708}, 
 {"PSE", "Asia", "Palestine", "2020-10-24", 49989., 410., 463.286, 443., 4., 
  5.857, 9799.044, 80.37, 90.815, 86.839, 0.784, 1.148, 1.09, "", "", "", "", 
  "", "", "", "", 3470., "", "", 0.68, 3871., 0.759, 0.12, 8.4, 
  "tests performed", "", "", "", "", "", "", "", "", "", 40.74, 5.101416*^6, 
  778.202, 20.4, 3.043, 1.726, 4449.898, 1., 265.91, 10.59, "", "", "", "", 
  74.05, 0.708}, {"PSE", "Asia", "Palestine", "2020-10-25", 50442., 453., 
  472.429, 448., 5., 5.714, 9887.843, 88.799, 92.607, 87.819, 0.98, 1.12, 
  1.09, "", "", "", "", "", "", "", "", 4228., "", "", 0.829, 3970., 0.778, 
  0.119, 8.4, "tests performed", "", "", "", "", "", "", "", "", "", 40.74, 
  5.101416*^6, 778.202, 20.4, 3.043, 1.726, 4449.898, 1., 265.91, 10.59, "", 
  "", "", "", 74.05, 0.708}, {"PSE", "Asia", "Palestine", "2020-10-26", 
  50952., 510., 476.571, 454., 6., 5.857, 9987.815, 99.972, 93.419, 88.995, 
  1.176, 1.148, 1.09, "", "", "", "", "", "", "", "", 4228., "", "", 0.829, 
  3964., 0.777, 0.12, 8.3, "tests performed", "", "", "", "", "", "", "", "", 
  "", 40.74, 5.101416*^6, 778.202, 20.4, 3.043, 1.726, 4449.898, 1., 265.91, 
  10.59, "", "", "", "", 74.05, 0.708}, {"PSE", "Asia", "Palestine", 
  "2020-10-27", 51528., 576., 485.571, 458., 4., 5.286, 10100.725, 112.91, 
  95.184, 89.779, 0.784, 1.036, 1.1, "", "", "", "", "", "", "", "", 4212., 
  "", "", 0.826, 3999., 0.784, 0.121, 8.2, "tests performed", "", "", "", "", 
  "", "", "", "", "", 40.74, 5.101416*^6, 778.202, 20.4, 3.043, 1.726, 
  4449.898, 1., 265.91, 10.59, "", "", "", "", 74.05, 0.708}, 
 {"PSE", "Asia", "Palestine", "2020-10-28", 51948., 420., 474.286, 465., 7., 
  5.429, 10183.055, 82.33, 92.971, 91.151, 1.372, 1.064, 1.09, "", "", "", 
  "", "", "", "", "", 4228., "", "", 0.829, 4026., 0.789, 0.118, 8.5, 
  "tests performed", "", "", "", "", "", "", "", "", "", 40.74, 5.101416*^6, 
  778.202, 20.4, 3.043, 1.726, 4449.898, 1., 265.91, 10.59, "", "", "", "", 
  74.05, 0.708}, {"PSE", "Asia", "Palestine", "2020-10-29", 52571., 623., 
  491., 473., 8., 5.429, 10305.178, 122.123, 96.248, 92.719, 1.568, 1.064, 
  1.12, "", "", "", "", "", "", "", "", 4228., "", "", 0.829, 4042., 0.792, 
  0.121, 8.2, "tests performed", "", "", "", "", "", "", "", "", "", 40.74, 
  5.101416*^6, 778.202, 20.4, 3.043, 1.726, 4449.898, 1., 265.91, 10.59, "", 
  "", "", "", 74.05, 0.708}, {"PSE", "Asia", "Palestine", "2020-10-30", 
  53075., 504., 499.429, 481., 8., 6., 10403.974, 98.796, 97.9, 94.288, 
  1.568, 1.176, 1.12, "", "", "", "", "", "", "", "", 4228., "", "", 0.829, 
  4117., 0.807, 0.121, 8.2, "tests performed", "", "", "", "", "", "", "", 
  "", "", 40.74, 5.101416*^6, 778.202, 20.4, 3.043, 1.726, 4449.898, 1., 
  265.91, 10.59, "", "", "", "", 74.05, 0.708}, 
 {"PSE", "Asia", "Palestine", "2020-10-31", 53520., 445., 504.429, 483., 2., 
  5.714, 10491.205, 87.231, 98.88, 94.68, 0.392, 1.12, 1.14, "", "", "", "", 
  "", "", "", "", 4002., "", "", 0.784, 4193., 0.822, 0.12, 8.3, 
  "tests performed", "", "", "", "", "", "", "", "", "", 40.74, 5.101416*^6, 
  778.202, 20.4, 3.043, 1.726, 4449.898, 1., 265.91, 10.59, "", "", "", "", 
  74.05, 0.708}, {"PSE", "Asia", "Palestine", "2020-11-01", 54060., 540., 
  516.857, 489., 6., 5.857, 10597.058, 105.853, 101.316, 95.856, 1.176, 
  1.148, 1.16, "", "", "", "", "", "", "", "", 4053., "", "", 0.794, 4168., 
  0.817, 0.124, 8.1, "tests performed", "", "", "", "", "", "", "", "", "", 
  40.74, 5.101416*^6, 778.202, 20.4, 3.043, 1.726, 4449.898, 1., 265.91, 
  10.59, "", "", "", "", 74.05, 0.708}, {"PSE", "Asia", "Palestine", 
  "2020-11-02", 54775., 715., 546.143, 493., 4., 5.571, 10737.215, 140.157, 
  107.057, 96.64, 0.784, 1.092, 1.17, "", "", "", "", "", "", "", "", 4485., 
  "", "", 0.879, 4205., 0.824, 0.13, 7.7, "tests performed", "", "", "", "", 
  "", "", "", "", "", 40.74, 5.101416*^6, 778.202, 20.4, 3.043, 1.726, 
  4449.898, 1., 265.91, 10.59, "", "", "", "", 74.05, 0.708}, 
 {"PSE", "Asia", "Palestine", "2020-11-03", 55408., 633., 554.286, 501., 8., 
  6.143, 10861.298, 124.083, 108.653, 98.208, 1.568, 1.204, 1.15, "", "", "", 
  "", "", "", "", "", 5464., "", "", 1.071, 4384., 0.859, 0.126, 7.9, 
  "tests performed", "", "", "", "", "", "", "", "", "", 40.74, 5.101416*^6, 
  778.202, 20.4, 3.043, 1.726, 4449.898, 1., 265.91, 10.59, "", "", "", "", 
  74.05, 0.708}, {"PSE", "Asia", "Palestine", "2020-11-04", 56090., 682., 
  591.714, 504., 3., 5.571, 10994.986, 133.688, 115.99, 98.796, 0.588, 1.092, 
  1.12, "", "", "", "", "", "", "", "", 5632., "", "", 1.104, 4585., 0.899, 
  0.129, 7.7, "tests performed", "", "", "", "", "", "", "", "", "", 40.74, 
  5.101416*^6, 778.202, 20.4, 3.043, 1.726, 4449.898, 1., 265.91, 10.59, "", 
  "", "", "", 74.05, 0.708}, {"PSE", "Asia", "Palestine", "2020-11-05", 
  56672., 582., 585.857, 508., 4., 5., 11109.072, 114.086, 114.842, 99.58, 
  0.784, 0.98, 1.09, "", "", "", "", "", "", "", "", 5448., "", "", 1.068, 
  4759., 0.933, 0.123, 8.1, "tests performed", "", "", "", "", "", "", "", 
  "", "", 40.74, 5.101416*^6, 778.202, 20.4, 3.043, 1.726, 4449.898, 1., 
  265.91, 10.59, "", "", "", "", 74.05, 0.708}, 
 {"PSE", "Asia", "Palestine", "2020-11-06", 57226., 554., 593., 511., 3., 
  4.286, 11217.67, 108.597, 116.242, 100.168, 0.588, 0.84, 1.07, "", "", "", 
  "", "", "", "", "", 4625., "", "", 0.907, 4816., 0.944, 0.123, 8.1, 
  "tests performed", "", "", "", "", "", "", "", "", "", 40.74, 5.101416*^6, 
  778.202, 20.4, 3.043, 1.726, 4449.898, 1., 265.91, 10.59, "", "", "", "", 
  74.05, 0.708}, {"PSE", "Asia", "Palestine", "2020-11-07", 57657., 431., 
  591., 512., 1., 4.143, 11302.156, 84.486, 115.85, 100.364, 0.196, 0.812, 
  1.06, "", "", "", "", "", "", "", "", 2895., "", "", 0.567, 4657., 0.913, 
  0.127, 7.9, "tests performed", "", "", "", "", "", "", "", "", "", 40.74, 
  5.101416*^6, 778.202, 20.4, 3.043, 1.726, 4449.898, 1., 265.91, 10.59, "", 
  "", "", "", 74.05, 0.708}, {"PSE", "Asia", "Palestine", "2020-11-08", 
  58158., 501., 585.429, 515., 3., 3.714, 11400.364, 98.208, 114.758, 
  100.952, 0.588, 0.728, 1.08, "", "", "", "", "", "", "", "", 4427., "", "", 
  0.868, 4711., 0.923, 0.124, 8., "tests performed", "", "", "", "", "", "", 
  "", "", "", 40.74, 5.101416*^6, 778.202, 20.4, 3.043, 1.726, 4449.898, 1., 
  265.91, 10.59, "", "", "", "", 74.05, 0.708}, 
 {"PSE", "Asia", "Palestine", "2020-11-09", 58838., 680., 580.429, 521., 6., 
  4., 11533.66, 133.296, 113.778, 102.129, 1.176, 0.784, 1.1, "", "", "", "", 
  "", "", "", "", 5041., "", "", 0.988, 4790., 0.939, 0.121, 8.3, 
  "tests performed", "", "", "", "", "", "", "", "", "", 40.74, 5.101416*^6, 
  778.202, 20.4, 3.043, 1.726, 4449.898, 1., 265.91, 10.59, "", "", "", "", 
  74.05, 0.708}, {"PSE", "Asia", "Palestine", "2020-11-10", 59422., 584., 
  573.429, 533., 12., 4.571, 11648.138, 114.478, 112.406, 104.481, 2.352, 
  0.896, 1.11, "", "", "", "", "", "", "", "", 4731., "", "", 0.927, 4686., 
  0.919, 0.122, 8.2, "tests performed", "", "", "", "", "", "", "", "", "", 
  40.74, 5.101416*^6, 778.202, 20.4, 3.043, 1.726, 4449.898, 1., 265.91, 
  10.59, "", "", "", "", 74.05, 0.708}, {"PSE", "Asia", "Palestine", 
  "2020-11-11", 60065., 643., 567.857, 538., 5., 4.857, 11774.182, 126.043, 
  111.314, 105.461, 0.98, 0.952, 1.15, "", "", "", "", "", "", "", "", 5106., 
  "", "", 1.001, 4610., 0.904, 0.123, 8.1, "tests performed", "", "", "", "", 
  "", "", "", "", "", 40.74, 5.101416*^6, 778.202, 20.4, 3.043, 1.726, 
  4449.898, 1., 265.91, 10.59, "", "", "", "", 74.05, 0.708}, 
 {"PSE", "Asia", "Palestine", "2020-11-12", 60784., 719., 587.429, 542., 4., 
  4.857, 11915.123, 140.941, 115.15, 106.245, 0.784, 0.952, 1.19, "", "", "", 
  "", "", "", "", "", 4593., "", "", 0.9, 4488., 0.88, 0.131, 7.6, 
  "tests performed", "", "", "", "", "", "", "", "", "", 40.74, 5.101416*^6, 
  778.202, 20.4, 3.043, 1.726, 4449.898, 1., 265.91, 10.59, "", "", "", "", 
  74.05, 0.708}, {"PSE", "Asia", "Palestine", "2020-11-13", 61514., 730., 
  612.571, 548., 6., 5.286, 12058.221, 143.098, 120.079, 107.421, 1.176, 
  1.036, 1.24, "", "", "", "", "", "", "", "", 4646., "", "", 0.911, 4491., 
  0.88, 0.136, 7.3, "tests performed", "", "", "", "", "", "", "", "", "", 
  40.74, 5.101416*^6, 778.202, 20.4, 3.043, 1.726, 4449.898, 1., 265.91, 
  10.59, "", "", "", "", 74.05, 0.708}, {"PSE", "Asia", "Palestine", 
  "2020-11-14", 62167., 653., 644.286, 558., 10., 6.571, 12186.224, 128.004, 
  126.295, 109.381, 1.96, 1.288, 1.29, "", "", "", "", "", "", "", "", 3922., 
  "", "", 0.769, 4638., 0.909, 0.139, 7.2, "tests performed", "", "", "", "", 
  "", "", "", "", "", 40.74, 5.101416*^6, 778.202, 20.4, 3.043, 1.726, 
  4449.898, 1., 265.91, 10.59, "", "", "", "", 74.05, 0.708}, 
 {"PSE", "Asia", "Palestine", "2020-11-15", 63031., 864., 696.143, 565., 7., 
  7.143, 12355.589, 169.365, 136.461, 110.754, 1.372, 1.4, 1.34, "", "", "", 
  "", "", "", "", "", 4476., "", "", 0.877, 4645., 0.911, 0.15, 6.7, 
  "tests performed", "", "", "", "", "", "", "", "", "", 62.5, 5.101416*^6, 
  778.202, 20.4, 3.043, 1.726, 4449.898, 1., 265.91, 10.59, "", "", "", "", 
  74.05, 0.708}, {"PSE", "Asia", "Palestine", "2020-11-16", 63867., 836., 
  718.429, 572., 7., 7.286, 12519.465, 163.876, 140.829, 112.126, 1.372, 
  1.428, 1.37, "", "", "", "", "", "", "", "", 4770., "", "", 0.935, 4606., 
  0.903, 0.156, 6.4, "tests performed", "", "", "", "", "", "", "", "", "", 
  62.5, 5.101416*^6, 778.202, 20.4, 3.043, 1.726, 4449.898, 1., 265.91, 
  10.59, "", "", "", "", 74.05, 0.708}, {"PSE", "Asia", "Palestine", 
  "2020-11-17", 64935., 1068., 787.571, 580., 8., 6.714, 12728.819, 209.354, 
  154.383, 113.694, 1.568, 1.316, 1.42, "", "", "", "", "", "", "", "", 
  5389., "", "", 1.056, 4700., 0.921, 0.168, 6., "tests performed", "", "", 
  "", "", "", "", "", "", "", 62.5, 5.101416*^6, 778.202, 20.4, 3.043, 1.726, 
  4449.898, 1., 265.91, 10.59, "", "", "", "", 74.05, 0.708}, 
 {"PSE", "Asia", "Palestine", "2020-11-18", 66186., 1251., 874.429, 589., 9., 
  7.286, 12974.045, 245.226, 171.409, 115.458, 1.764, 1.428, 1.46, "", "", 
  "", "", "", "", "", "", 6128., "", "", 1.201, 4846., 0.95, 0.18, 5.5, 
  "tests performed", "", "", "", "", "", "", "", "", "", 62.5, 5.101416*^6, 
  778.202, 20.4, 3.043, 1.726, 4449.898, 1., 265.91, 10.59, "", "", "", "", 
  74.05, 0.708}, {"PSE", "Asia", "Palestine", "2020-11-19", 67296., 1110., 
  930.286, 598., 9., 8., 13191.631, 217.587, 182.358, 117.222, 1.764, 1.568, 
  1.48, "", "", "", "", "", "", "", "", 5609., "", "", 1.099, 4991., 0.978, 
  0.186, 5.4, "tests performed", "", "", "", "", "", "", "", "", "", 62.5, 
  5.101416*^6, 778.202, 20.4, 3.043, 1.726, 4449.898, 1., 265.91, 10.59, "", 
  "", "", "", 74.05, 0.708}, {"PSE", "Asia", "Palestine", "2020-11-20", 
  68768., 1472., 1036.286, 606., 8., 8.286, 13480.179, 288.547, 203.137, 
  118.791, 1.568, 1.624, 1.52, "", "", "", "", "", "", "", "", 7256., "", "", 
  1.422, 5364., 1.051, 0.193, 5.2, "tests performed", "", "", "", "", "", "", 
  "", "", "", 62.5, 5.101416*^6, 778.202, 20.4, 3.043, 1.726, 4449.898, 1., 
  265.91, 10.59, "", "", "", "", 74.05, 0.708}, 
 {"PSE", "Asia", "Palestine", "2020-11-21", 70254., 1486., 1155.286, 620., 
  14., 8.857, 13771.471, 291.292, 226.464, 121.535, 2.744, 1.736, 1.52, "", 
  "", "", "", "", "", "", "", 5076., "", "", 0.995, 5529., 1.084, 0.209, 4.8, 
  "tests performed", "", "", "", "", "", "", "", "", "", 62.5, 5.101416*^6, 
  778.202, 20.4, 3.043, 1.726, 4449.898, 1., 265.91, 10.59, "", "", "", "", 
  74.05, 0.708}, {"PSE", "Asia", "Palestine", "2020-11-22", 71644., 1390., 
  1230.429, 636., 16., 10.143, 14043.944, 272.473, 241.194, 124.671, 3.136, 
  1.988, 1.48, "", "", "", "", "", "", "", "", 5915., "", "", 1.159, 5735., 
  1.124, 0.215, 4.7, "tests performed", "", "", "", "", "", "", "", "", "", 
  62.5, 5.101416*^6, 778.202, 20.4, 3.043, 1.726, 4449.898, 1., 265.91, 
  10.59, "", "", "", "", 74.05, 0.708}, {"PSE", "Asia", "Palestine", 
  "2020-11-23", 73196., 1552., 1332.714, 645., 9., 10.429, 14348.173, 
  304.229, 261.244, 126.435, 1.764, 2.044, 1.45, "", "", "", "", "", "", "", 
  "", 7189., "", "", 1.409, 6080., 1.192, 0.219, 4.6, "tests performed", "", 
  "", "", "", "", "", "", "", "", 62.5, 5.101416*^6, 778.202, 20.4, 3.043, 
  1.726, 4449.898, 1., 265.91, 10.59, "", "", "", "", 74.05, 0.708}, 
 {"PSE", "Asia", "Palestine", "2020-11-24", 75007., 1811., 1438.857, 656., 
  11., 10.857, 14703.173, 354.999, 282.051, 128.592, 2.156, 2.128, 1.42, "", 
  "", "", "", "", "", "", "", 6964., "", "", 1.365, 6305., 1.236, 0.228, 4.4, 
  "tests performed", "", "", "", "", "", "", "", "", "", 62.5, 5.101416*^6, 
  778.202, 20.4, 3.043, 1.726, 4449.898, 1., 265.91, 10.59, "", "", "", "", 
  74.05, 0.708}, {"PSE", "Asia", "Palestine", "2020-11-25", 76727., 1720., 
  1505.857, 665., 9., 10.857, 15040.334, 337.161, 295.184, 130.356, 1.764, 
  2.128, 1.38, "", "", "", "", "", "", "", "", 7366., "", "", 1.444, 6482., 
  1.271, 0.232, 4.3, "tests performed", "", "", "", "", "", "", "", "", "", 
  62.5, 5.101416*^6, 778.202, 20.4, 3.043, 1.726, 4449.898, 1., 265.91, 
  10.59, "", "", "", "", 74.05, 0.708}, {"PSE", "Asia", "Palestine", 
  "2020-11-26", 78493., 1766., 1599.571, 680., 15., 11.714, 15386.512, 
  346.178, 313.554, 133.296, 2.94, 2.296, 1.35, "", "", "", "", "", "", "", 
  "", 7642., "", "", 1.498, 6773., 1.328, 0.236, 4.2, "tests performed", "", 
  "", "", "", "", "", "", "", "", 62.5, 5.101416*^6, 778.202, 20.4, 3.043, 
  1.726, 4449.898, 1., 265.91, 10.59, "", "", "", "", 74.05, 0.708}, 
 {"PSE", "Asia", "Palestine", "2020-11-27", 80429., 1936., 1665.857, 689., 
  9., 11.857, 15766.015, 379.502, 326.548, 135.061, 1.764, 2.324, 1.33, "", 
  "", "", "", "", "", "", "", 7717., "", "", 1.513, 6838., 1.34, 0.244, 4.1, 
  "tests performed", "", "", "", "", "", "", "", "", "", 62.5, 5.101416*^6, 
  778.202, 20.4, 3.043, 1.726, 4449.898, 1., 265.91, 10.59, "", "", "", "", 
  74.05, 0.708}, {"PSE", "Asia", "Palestine", "2020-11-28", 81890., 1461., 
  1662.286, 704., 15., 12., 16052.406, 286.391, 325.848, 138.001, 2.94, 
  2.352, 1.3, "", "", "", "", "", "", "", "", 5382., "", "", 1.055, 6882., 
  1.349, 0.242, 4.1, "tests performed", "", "", "", "", "", "", "", "", "", 
  62.5, 5.101416*^6, 778.202, 20.4, 3.043, 1.726, 4449.898, 1., 265.91, 
  10.59, "", "", "", "", 74.05, 0.708}, {"PSE", "Asia", "Palestine", 
  "2020-11-29", 83585., 1695., 1705.857, 717., 13., 11.571, 16384.667, 
  332.261, 334.389, 140.549, 2.548, 2.268, 1.29, "", "", "", "", "", "", "", 
  "", 6380., "", "", 1.251, 6949., 1.362, 0.245, 4.1, "tests performed", "", 
  "", "", "", "", "", "", "", "", 62.5, 5.101416*^6, 778.202, 20.4, 3.043, 
  1.726, 4449.898, 1., 265.91, 10.59, "", "", "", "", 74.05, 0.708}, 
 {"PSE", "Asia", "Palestine", "2020-11-30", 85647., 2062., 1778.714, 732., 
  15., 12.429, 16788.868, 404.202, 348.671, 143.49, 2.94, 2.436, 1.29, "", 
  "", "", "", "", "", "", "", 8661., "", "", 1.698, 7159., 1.403, 0.248, 4., 
  "tests performed", "", "", "", "", "", "", "", "", "", 62.5, 5.101416*^6, 
  778.202, 20.4, 3.043, 1.726, 4449.898, 1., 265.91, 10.59, "", "", "", "", 
  74.05, 0.708}, {"PSE", "Asia", "Palestine", "2020-12-01", 88004., 2357., 
  1856.714, 747., 15., 13., 17250.897, 462.029, 363.961, 146.43, 2.94, 2.548, 
  1.27, "", "", "", "", "", "", "", "", 8969., "", "", 1.758, 7445., 1.459, 
  0.249, 4., "tests performed", "", "", "", "", "", "", "", "", "", 62.5, 
  5.101416*^6, 778.202, 20.4, 3.043, 1.726, 4449.898, 1., 265.91, 10.59, "", 
  "", "", "", 74.05, 0.708}, {"PSE", "Asia", "Palestine", "2020-12-02", 
  90192., 2188., 1923.571, 763., 16., 14., 17679.797, 428.901, 377.066, 
  149.566, 3.136, 2.744, 1.23, "", "", "", "", "", "", "", "", 9567., "", "", 
  1.875, 7760., 1.521, 0.248, 4., "tests performed", "", "", "", "", "", "", 
  "", "", "", 62.5, 5.101416*^6, 778.202, 20.4, 3.043, 1.726, 4449.898, 1., 
  265.91, 10.59, "", "", "", "", 74.05, 0.708}, 
 {"PSE", "Asia", "Palestine", "2020-12-03", 92708., 2516., 2030.714, 780., 
  17., 14.286, 18172.994, 493.196, 398.069, 152.899, 3.332, 2.8, 1.19, "", 
  "", "", "", "", "", "", "", 9191., "", "", 1.802, 7981., 1.564, 0.254, 3.9, 
  "tests performed", "", "", "", "", "", "", "", "", "", 62.5, 5.101416*^6, 
  778.202, 20.4, 3.043, 1.726, 4449.898, 1., 265.91, 10.59, "", "", "", "", 
  74.05, 0.708}, {"PSE", "Asia", "Palestine", "2020-12-04", 94676., 1968., 
  2035.286, 797., 17., 15.429, 18558.769, 385.775, 398.965, 156.231, 3.332, 
  3.024, 1.13, "", "", "", "", "", "", "", "", 804., "", "", 0.158, 6993., 
  1.371, 0.291, 3.4, "tests performed", "", "", "", "", "", "", "", "", "", 
  62.5, 5.101416*^6, 778.202, 20.4, 3.043, 1.726, 4449.898, 1., 265.91, 
  10.59, "", "", "", "", 74.05, 0.708}, {"PSE", "Asia", "Palestine", 
  "2020-12-05", 96098., 1422., 2029.714, 812., 15., 15.429, 18837.515, 
  278.746, 397.873, 159.171, 2.94, 3.024, 1.07, "", "", "", "", "", "", "", 
  "", 5307., "", "", 1.04, 6983., 1.369, 0.291, 3.4, "tests performed", "", 
  "", "", "", "", "", "", "", "", 62.5, 5.101416*^6, 778.202, 20.4, 3.043, 
  1.726, 4449.898, 1., 265.91, 10.59, "", "", "", "", 74.05, 0.708}, 
 {"PSE", "Asia", "Palestine", "2020-12-06", 98038., 1940., 2064.714, 828., 
  16., 15.857, 19217.801, 380.287, 404.734, 162.308, 3.136, 3.108, 1.04, "", 
  "", "", "", "", "", "", "", 6051., "", "", 1.186, 6936., 1.36, 0.298, 3.4, 
  "tests performed", "", "", "", "", "", "", "", "", "", 62.5, 5.101416*^6, 
  778.202, 20.4, 3.043, 1.726, 4449.898, 1., 265.91, 10.59, "", "", "", "", 
  74.05, 0.708}, {"PSE", "Asia", "Palestine", "2020-12-07", 99758., 1720., 
  2015.857, 848., 20., 16.571, 19554.963, 337.161, 395.156, 166.228, 3.92, 
  3.248, 0.99, "", "", "", "", "", "", "", "", 8204., "", "", 1.608, 6870., 
  1.347, 0.293, 3.4, "tests performed", "", "", "", "", "", "", "", "", "", 
  62.5, 5.101416*^6, 778.202, 20.4, 3.043, 1.726, 4449.898, 1., 265.91, 
  10.59, "", "", "", "", 74.05, 0.708}, {"PSE", "Asia", "Palestine", 
  "2020-12-08", 101109., 1351., 1872.143, 867., 19., 17.143, 19819.791, 
  264.828, 366.985, 169.953, 3.724, 3.36, 0.95, "", "", "", "", "", "", "", 
  "", 5171., "", "", 1.014, 6328., 1.24, 0.296, 3.4, "tests performed", "", 
  "", "", "", "", "", "", "", "", 62.5, 5.101416*^6, 778.202, 20.4, 3.043, 
  1.726, 4449.898, 1., 265.91, 10.59, "", "", "", "", 74.05, 0.708}, 
 {"PSE", "Asia", "Palestine", "2020-12-09", 102992., 1883., 1828.571, 890., 
  23., 18.143, 20188.904, 369.113, 358.444, 174.461, 4.509, 3.556, 0.96, "", 
  "", "", "", "", "", "", "", 6672., "", "", 1.308, 5914., 1.159, 0.309, 3.2, 
  "tests performed", "", "", "", "", "", "", "", "", "", 62.5, 5.101416*^6, 
  778.202, 20.4, 3.043, 1.726, 4449.898, 1., 265.91, 10.59, "", "", "", "", 
  74.05, 0.708}, {"PSE", "Asia", "Palestine", "2020-12-10", 104879., 1887., 
  1738.714, 910., 20., 18.571, 20558.802, 369.897, 340.83, 178.382, 3.92, 
  3.64, 0.98, "", "", "", "", "", "", "", "", 6229., "", "", 1.221, 5491., 
  1.076, 0.317, 3.2, "tests performed", "", "", "", "", "", "", "", "", "", 
  62.5, 5.101416*^6, 778.202, 20.4, 3.043, 1.726, 4449.898, 1., 265.91, 
  10.59, "", "", "", "", 74.05, 0.708}, {"PSE", "Asia", "Palestine", 
  "2020-12-11", 106622., 1743., 1706.571, 931., 21., 19.143, 20900.472, 
  341.67, 334.529, 182.498, 4.117, 3.752, 0.99, "", "", "", "", "", "", "", 
  "", 6187., "", "", 1.213, 6260., 1.227, 0.273, 3.7, "tests performed", "", 
  "", "", "", "", "", "", "", "", 62.5, 5.101416*^6, 778.202, 20.4, 3.043, 
  1.726, 4449.898, 1., 265.91, 10.59, "", "", "", "", 74.05, 0.708}, 
 {"PSE", "Asia", "Palestine", "2020-12-12", 108099., 1477., 1714.429, 961., 
  30., 21.286, 21189.999, 289.527, 336.069, 188.379, 5.881, 4.173, 0.99, "", 
  "", "", "", "", "", "", "", 4469., "", "", 0.876, 6140., 1.204, 0.279, 3.6, 
  "tests performed", "", "", "", "", "", "", "", "", "", 62.5, 5.101416*^6, 
  778.202, 20.4, 3.043, 1.726, 4449.898, 1., 265.91, 10.59, "", "", "", "", 
  74.05, 0.708}, {"PSE", "Asia", "Palestine", "2020-12-13", 109738., 1639., 
  1671.429, 978., 17., 21.429, 21511.282, 321.283, 327.64, 191.711, 3.332, 
  4.201, 1., "", "", "", "", "", "", "", "", 5654., "", "", 1.108, 6084., 
  1.193, 0.275, 3.6, "tests performed", "", "", "", "", "", "", "", "", "", 
  62.5, 5.101416*^6, 778.202, 20.4, 3.043, 1.726, 4449.898, 1., 265.91, 
  10.59, "", "", "", "", 74.05, 0.708}, {"PSE", "Asia", "Palestine", 
  "2020-12-14", 111102., 1364., 1620.571, 1000., 22., 21.714, 21778.659, 
  267.377, 317.671, 196.024, 4.313, 4.257, 1.01, "", "", "", "", "", "", "", 
  "", 5461., "", "", 1.07, 5692., 1.116, 0.285, 3.5, "tests performed", "", 
  "", "", "", "", "", "", "", "", 62.5, 5.101416*^6, 778.202, 20.4, 3.043, 
  1.726, 4449.898, 1., 265.91, 10.59, "", "", "", "", 74.05, 0.708}, 
 {"PSE", "Asia", "Palestine", "2020-12-15", 113409., 2307., 1757.143, 1023., 
  23., 22.286, 22230.886, 452.227, 344.442, 200.533, 4.509, 4.369, 1.05, "", 
  "", "", "", "", "", "", "", 7296., "", "", 1.43, 5995., 1.175, 0.293, 3.4, 
  "tests performed", "", "", "", "", "", "", "", "", "", 62.5, 5.101416*^6, 
  778.202, 20.4, 3.043, 1.726, 4449.898, 1., 265.91, 10.59, "", "", "", "", 
  74.05, 0.708}, {"PSE", "Asia", "Palestine", "2020-12-16", 115606., 2197., 
  1802., 1048., 25., 22.571, 22661.551, 430.665, 353.235, 205.433, 4.901, 
  4.425, 1.05, "", "", "", "", "", "", "", "", 6937., "", "", 1.36, 6033., 
  1.183, 0.299, 3.3, "tests performed", "", "", "", "", "", "", "", "", "", 
  62.5, 5.101416*^6, 778.202, 20.4, 3.043, 1.726, 4449.898, 1., 265.91, 
  10.59, "", "", "", "", 74.05, 0.708}, {"PSE", "Asia", "Palestine", 
  "2020-12-17", 117755., 2149., 1839.429, 1078., 30., 24., 23082.807, 
  421.256, 360.572, 211.314, 5.881, 4.705, 1.03, "", "", "", "", "", "", "", 
  "", 6961., "", "", 1.365, 6138., 1.203, 0.3, 3.3, "tests performed", "", 
  "", "", "", "", "", "", "", "", 62.5, 5.101416*^6, 778.202, 20.4, 3.043, 
  1.726, 4449.898, 1., 265.91, 10.59, "", "", "", "", 74.05, 0.708}, 
 {"PSE", "Asia", "Palestine", "2020-12-18", 119612., 1857., 1855.714, 1097., 
  19., 23.714, 23446.823, 364.017, 363.765, 215.038, 3.724, 4.649, 1., "", 
  "", "", "", "", "", "", "", 4954., "", "", 0.971, 5962., 1.169, 0.311, 3.2, 
  "tests performed", "", "", "", "", "", "", "", "", "", 62.5, 5.101416*^6, 
  778.202, 20.4, 3.043, 1.726, 4449.898, 1., 265.91, 10.59, "", "", "", "", 
  74.05, 0.708}, {"PSE", "Asia", "Palestine", "2020-12-19", 121216., 1604., 
  1873.857, 1117., 20., 22.286, 23761.246, 314.423, 367.321, 218.959, 3.92, 
  4.369, 0.97, "", "", "", "", "", "", "", "", 4695., "", "", 0.92, 5994., 
  1.175, 0.313, 3.2, "tests performed", "", "", "", "", "", "", "", "", "", 
  62.5, 5.101416*^6, 778.202, 20.4, 3.043, 1.726, 4449.898, 1., 265.91, 
  10.59, "", "", "", "", 74.05, 0.708}, {"PSE", "Asia", "Palestine", 
  "2020-12-20", 122643., 1427., 1843.571, 1141., 24., 23.286, 24040.972, 
  279.726, 361.384, 223.663, 4.705, 4.565, 0.92, "", "", "", "", "", "", "", 
  "", 7163., "", "", 1.404, 6210., 1.217, 0.297, 3.4, "tests performed", "", 
  "", "", "", "", "", "", "", "", 62.5, 5.101416*^6, 778.202, 20.4, 3.043, 
  1.726, 4449.898, 1., 265.91, 10.59, "", "", "", "", 74.05, 0.708}, 
 {"PSE", "Asia", "Palestine", "2020-12-21", 123945., 1302., 1834.714, 1169., 
  28., 24.143, 24296.195, 255.223, 359.648, 229.152, 5.489, 4.733, 0.9, "", 
  "", "", "", "", "", "", "", 5458., "", "", 1.07, 6209., 1.217, 0.295, 3.4, 
  "tests performed", "", "", "", "", "", "", "", "", "", 62.5, 5.101416*^6, 
  778.202, 20.4, 3.043, 1.726, 4449.898, 1., 265.91, 10.59, "", "", "", "", 
  74.05, 0.708}, {"PSE", "Asia", "Palestine", "2020-12-22", 125506., 1561., 
  1728.143, 1198., 29., 25., 24602.189, 305.993, 338.757, 234.837, 5.685, 
  4.901, 0.89, "", "", "", "", "", "", "", "", 6242., "", "", 1.224, 6059., 
  1.188, 0.285, 3.5, "tests performed", "", "", "", "", "", "", "", "", "", 
  62.5, 5.101416*^6, 778.202, 20.4, 3.043, 1.726, 4449.898, 1., 265.91, 
  10.59, "", "", "", "", 74.05, 0.708}, {"PSE", "Asia", "Palestine", 
  "2020-12-23", 127376., 1870., 1681.429, 1226., 28., 25.429, 24968.754, 
  366.565, 329.6, 240.325, 5.489, 4.985, 0.9, "", "", "", "", "", "", "", "", 
  6367., "", "", 1.248, 5977., 1.172, 0.281, 3.6, "tests performed", "", "", 
  "", "", "", "", "", "", "", 62.5, 5.101416*^6, 778.202, 20.4, 3.043, 1.726, 
  4449.898, 1., 265.91, 10.59, "", "", "", "", 74.05, 0.708}, 
 {"PSE", "Asia", "Palestine", "2020-12-24", 129080., 1704., 1617.857, 1243., 
  17., 23.571, 25302.779, 334.025, 317.139, 243.658, 3.332, 4.621, 0.9, "", 
  "", "", "", "", "", "", "", 5879., "", "", 1.152, 5823., 1.141, 0.278, 3.6, 
  "tests performed", "", "", "", "", "", "", "", "", "", 62.5, 5.101416*^6, 
  778.202, 20.4, 3.043, 1.726, 4449.898, 1., 265.91, 10.59, "", "", "", "", 
  74.05, 0.708}, {"PSE", "Asia", "Palestine", "2020-12-25", 130598., 1518., 
  1569.429, 1260., 17., 23.286, 25600.343, 297.564, 307.646, 246.99, 3.332, 
  4.565, 0.88, "", "", "", "", "", "", "", "", 6134., "", "", 1.202, 5991., 
  1.174, 0.262, 3.8, "tests performed", "", "", "", "", "", "", "", "", "", 
  62.5, 5.101416*^6, 778.202, 20.4, 3.043, 1.726, 4449.898, 1., 265.91, 
  10.59, "", "", "", "", 74.05, 0.708}, {"PSE", "Asia", "Palestine", 
  "2020-12-26", 131904., 1306., 1526.857, 1281., 21., 23.429, 25856.35, 
  256.007, 299.301, 251.107, 4.117, 4.593, 0.86, "", "", "", "", "", "", "", 
  "", 3840., "", "", 0.753, 5869., 1.15, 0.26, 3.8, "tests performed", "", 
  "", "", "", "", "", "", "", "", 62.5, 5.101416*^6, 778.202, 20.4, 3.043, 
  1.726, 4449.898, 1., 265.91, 10.59, "", "", "", "", 74.05, 0.708}, 
 {"PSE", "Asia", "Palestine", "2020-12-27", 133093., 1189., 1492.857, 1309., 
  28., 24., 26089.423, 233.073, 292.636, 256.595, 5.489, 4.705, 0.84, "", "", 
  "", "", "", "", "", "", 4723., "", "", 0.926, 5520., 1.082, 0.27, 3.7, 
  "tests performed", "", "", "", "", "", "", "", "", "", 62.5, 5.101416*^6, 
  778.202, 20.4, 3.043, 1.726, 4449.898, 1., 265.91, 10.59, "", "", "", "", 
  74.05, 0.708}, {"PSE", "Asia", "Palestine", "2020-12-28", 134310., 1217., 
  1480.714, 1332., 23., 23.286, 26327.984, 238.561, 290.256, 261.104, 4.509, 
  4.565, 0.81, "", "", "", "", "", "", "", "", 5059., "", "", 0.992, 5463., 
  1.071, 0.271, 3.7, "tests performed", "", "", "", "", "", "", "", "", "", 
  62.5, 5.101416*^6, 778.202, 20.4, 3.043, 1.726, 4449.898, 1., 265.91, 
  10.59, "", "", "", "", 74.05, 0.708}, {"PSE", "Asia", "Palestine", 
  "2020-12-29", 135459., 1149., 1421.857, 1351., 19., 21.857, 26553.216, 
  225.232, 278.718, 264.828, 3.724, 4.285, 0.8, "", "", "", "", "", "", "", 
  "", 4525., "", "", 0.887, 5218., 1.023, 0.272, 3.7, "tests performed", "", 
  "", "", "", "", "", "", "", "", 62.5, 5.101416*^6, 778.202, 20.4, 3.043, 
  1.726, 4449.898, 1., 265.91, 10.59, "", "", "", "", 74.05, 0.708}, 
 {"PSE", "Asia", "Palestine", "2020-12-30", 136736., 1277., 1337.143, 1371., 
  20., 20.714, 26803.538, 250.323, 262.112, 268.749, 3.92, 4.06, 0.8, "", "", 
  "", "", "", "", "", "", 4936., "", "", 0.968, 5014., 0.983, 0.267, 3.7, 
  "tests performed", "", "", "", "", "", "", "", "", "", 62.5, 5.101416*^6, 
  778.202, 20.4, 3.043, 1.726, 4449.898, 1., 265.91, 10.59, "", "", "", "", 
  74.05, 0.708}, {"PSE", "Asia", "Palestine", "2020-12-31", 138004., 1268., 
  1274.857, 1400., 29., 22.429, 27052.097, 248.558, 249.903, 274.434, 5.685, 
  4.397, 0.81, "", "", "", "", "", "", "", "", 5336., "", "", 1.046, 4936., 
  0.968, 0.258, 3.9, "tests performed", "", "", "", "", "", "", "", "", "", 
  62.5, 5.101416*^6, 778.202, 20.4, 3.043, 1.726, 4449.898, 1., 265.91, 
  10.59, "", "", "", "", 74.05, 0.708}, {"PSE", "Asia", "Palestine", 
  "2021-01-01", 139223., 1219., 1232.143, 1418., 18., 22.571, 27291.05, 
  238.953, 241.53, 277.962, 3.528, 4.425, 0.82, "", "", "", "", "", "", "", 
  "", 5110., "", "", 1.002, 4790., 0.939, 0.257, 3.9, "tests performed", "", 
  "", "", "", "", "", "", "", "", 62.5, 5.101416*^6, 778.202, 20.4, 3.043, 
  1.726, 4449.898, 1., 265.91, 10.59, "", "", "", "", 74.05, 0.708}, 
 {"PSE", "Asia", "Palestine", "2021-01-02", 140287., 1064., 1197.571, 1446., 
  28., 23.571, 27499.62, 208.57, 234.753, 283.451, 5.489, 4.621, 0.82, "", 
  "", "", "", "", "", "", "", 3225., "", "", 0.632, 4702., 0.922, 0.255, 3.9, 
  "tests performed", "", "", "", "", "", "", "", "", "", 62.5, 5.101416*^6, 
  778.202, 20.4, 3.043, 1.726, 4449.898, 1., 265.91, 10.59, "", "", "", "", 
  74.05, 0.708}, {"PSE", "Asia", "Palestine", "2021-01-03", 141219., 932., 
  1160.857, 1470., 24., 23., 27682.314, 182.694, 227.556, 288.155, 4.705, 
  4.509, 0.8, "", "", "", "", "", "", "", "", 4539., "", "", 0.89, 4676., 
  0.917, 0.248, 4., "tests performed", "", "", "", "", "", "", "", "", "", 
  62.5, 5.101416*^6, 778.202, 20.4, 3.043, 1.726, 4449.898, 1., 265.91, 
  10.59, "", "", "", "", 74.05, 0.708}, {"PSE", "Asia", "Palestine", 
  "2021-01-04", 142228., 1009., 1131.143, 1490., 20., 22.571, 27880.102, 
  197.788, 221.731, 292.076, 3.92, 4.425, 0.78, "", "", "", "", "", "", "", 
  "", 5463., "", "", 1.071, 4733., 0.928, 0.239, 4.2, "tests performed", "", 
  "", "", "", "", "", "", "", "", 62.5, 5.101416*^6, 778.202, 20.4, 3.043, 
  1.726, 4449.898, 1., 265.91, 10.59, "", "", "", "", 74.05, 0.708}, 
 {"PSE", "Asia", "Palestine", "2021-01-05", 143169., 941., 1101.429, 1505., 
  15., 22., 28064.561, 184.459, 215.906, 295.016, 2.94, 4.313, 0.77, "", "", 
  "", "", "", "", "", "", 4211., "", "", 0.825, 4689., 0.919, 0.235, 4.3, 
  "tests performed", "", "", "", "", "", "", "", "", "", 62.5, 5.101416*^6, 
  778.202, 20.4, 3.043, 1.726, 4449.898, 1., 265.91, 10.59, "", "", "", "", 
  74.05, 0.708}, {"PSE", "Asia", "Palestine", "2021-01-06", 144257., 1088., 
  1074.429, 1519., 14., 21.143, 28277.835, 213.274, 210.614, 297.76, 2.744, 
  4.145, 0.77, "", "", "", "", "", "", "", "", 5104., "", "", 1.001, 4713., 
  0.924, 0.228, 4.4, "tests performed", "", "", "", "", "", "", "", "", "", 
  62.5, 5.101416*^6, 778.202, 20.4, 3.043, 1.726, 4449.898, 1., 265.91, 
  10.59, "", "", "", "", 74.05, 0.708}, {"PSE", "Asia", "Palestine", 
  "2021-01-07", 145252., 995., 1035.429, 1536., 17., 19.429, 28472.879, 
  195.044, 202.969, 301.093, 3.332, 3.808, 0.76, "", "", "", "", "", "", "", 
  "", 4581., "", "", 0.898, 4605., 0.903, 0.225, 4.4, "tests performed", "", 
  "", "", "", "", "", "", "", "", 62.5, 5.101416*^6, 778.202, 20.4, 3.043, 
  1.726, 4449.898, 1., 265.91, 10.59, "", "", "", "", 74.05, 0.708}, 
 {"PSE", "Asia", "Palestine", "2021-01-08", 146074., 822., 978.714, 1559., 
  23., 20.143, 28634.011, 161.132, 191.851, 305.601, 4.509, 3.948, 0.76, "", 
  "", "", "", "", "", "", "", 4007., "", "", 0.785, 4447., 0.872, 0.22, 4.5, 
  "tests performed", "", "", "", "", "", "", "", "", "", 62.5, 5.101416*^6, 
  778.202, 20.4, 3.043, 1.726, 4449.898, 1., 265.91, 10.59, "", "", "", "", 
  74.05, 0.708}, {"PSE", "Asia", "Palestine", "2021-01-09", 146701., 627., 
  916.286, 1583., 24., 19.571, 28756.918, 122.907, 179.614, 310.306, 4.705, 
  3.836, 0.75, "", "", "", "", "", "", "", "", 2913., "", "", 0.571, 4403., 
  0.863, 0.208, 4.8, "tests performed", "", "", "", "", "", "", "", "", "", 
  62.5, 5.101416*^6, 778.202, 20.4, 3.043, 1.726, 4449.898, 1., 265.91, 
  10.59, "", "", "", "", 74.05, 0.708}, {"PSE", "Asia", "Palestine", 
  "2021-01-10", 147400., 699., 883., 1604., 21., 19.143, 28893.938, 137.021, 
  173.089, 314.423, 4.117, 3.752, 0.75, "", "", "", "", "", "", "", "", 
  3393., "", "", 0.665, 4239., 0.831, 0.208, 4.8, "tests performed", "", "", 
  "", "", "", "", "", "", "", 62.5, 5.101416*^6, 778.202, 20.4, 3.043, 1.726, 
  4449.898, 1., 265.91, 10.59, "", "", "", "", 74.05, 0.708}, 
 {"PSE", "Asia", "Palestine", "2021-01-11", 148171., 771., 849., 1614., 10., 
  17.714, 29045.073, 151.135, 166.424, 316.383, 1.96, 3.472, 0.75, "", "", 
  "", "", "", "", "", "", 4609., "", "", 0.903, 4117., 0.807, 0.206, 4.8, 
  "tests performed", "", "", "", "", "", "", "", "", "", 62.5, 5.101416*^6, 
  778.202, 20.4, 3.043, 1.726, 4449.898, 1., 265.91, 10.59, "", "", "", "", 
  74.05, 0.708}, {"PSE", "Asia", "Palestine", "2021-01-12", 148968., 797., 
  828.429, 1630., 16., 17.857, 29201.304, 156.231, 162.392, 319.519, 3.136, 
  3.5, 0.74, "", "", "", "", "", "", "", "", 4086., "", "", 0.801, 4099., 
  0.804, 0.202, 4.9, "tests performed", "", "", "", "", "", "", "", "", "", 
  66.2, 5.101416*^6, 778.202, 20.4, 3.043, 1.726, 4449.898, 1., 265.91, 
  10.59, "", "", "", "", 74.05, 0.708}, {"PSE", "Asia", "Palestine", 
  "2021-01-13", 149769., 801., 787.429, 1658., 28., 19.857, 29358.319, 
  157.015, 154.355, 325.008, 5.489, 3.892, 0.74, "", "", "", "", "", "", "", 
  "", 4717., "", "", 0.925, 4044., 0.793, 0.195, 5.1, "tests performed", "", 
  "", "", "", "", "", "", "", "", 66.2, 5.101416*^6, 778.202, 20.4, 3.043, 
  1.726, 4449.898, 1., 265.91, 10.59, "", "", "", "", 74.05, 0.708}, 
 {"PSE", "Asia", "Palestine", "2021-01-14", 150505., 736., 750.429, 1665., 
  7., 18.429, 29502.593, 144.274, 147.102, 326.38, 1.372, 3.612, 0.73, "", 
  "", "", "", "", "", "", "", 4286., "", "", 0.84, 4002., 0.784, 0.188, 5.3, 
  "tests performed", "", "", "", "", "", "", "", "", "", 78.7, 5.101416*^6, 
  778.202, 20.4, 3.043, 1.726, 4449.898, 1., 265.91, 10.59, "", "", "", "", 
  74.05, 0.708}, {"PSE", "Asia", "Palestine", "2021-01-15", 151142., 637., 
  724., 1687., 22., 18.286, 29627.46, 124.867, 141.921, 330.692, 4.313, 
  3.584, 0.72, "", "", "", "", "", "", "", "", 4184., "", "", 0.82, 4027., 
  0.789, 0.18, 5.6, "tests performed", "", "", "", "", "", "", "", "", "", 
  78.7, 5.101416*^6, 778.202, 20.4, 3.043, 1.726, 4449.898, 1., 265.91, 
  10.59, "", "", "", "", 74.05, 0.708}, {"PSE", "Asia", "Palestine", 
  "2021-01-16", 151569., 427., 695.429, 1700., 13., 16.714, 29711.163, 
  83.702, 136.321, 333.241, 2.548, 3.276, 0.71, "", "", "", "", "", "", "", 
  "", "", "", "", "", "", "", "", "", "tests performed", "", "", "", "", "", 
  "", "", "", "", 78.7, 5.101416*^6, 778.202, 20.4, 3.043, 1.726, 4449.898, 
  1., 265.91, 10.59, "", "", "", "", 74.05, 0.708}, 
 {"PSE", "Asia", "Palestine", "2021-01-17", 152031., 462., 661.571, 1718., 
  18., 16.286, 29801.726, 90.563, 129.684, 336.769, 3.528, 3.192, 0.7, "", 
  "", "", "", "", "", "", "", 4086., "", "", 0.801, "", "", "", "", 
  "tests performed", "", "", "", "", "", "", "", "", "", 78.7, 5.101416*^6, 
  778.202, 20.4, 3.043, 1.726, 4449.898, 1., 265.91, 10.59, "", "", "", "", 
  74.05, 0.708}, {"PSE", "Asia", "Palestine", "2021-01-18", 152555., 524., 
  626.286, 1726., 8., 16., 29904.442, 102.717, 122.767, 338.337, 1.568, 
  3.136, 0.7, "", "", "", "", "", "", "", "", 4013., "", "", 0.787, "", "", 
  "", "", "tests performed", "", "", "", "", "", "", "", "", "", 78.7, 
  5.101416*^6, 778.202, 20.4, 3.043, 1.726, 4449.898, 1., 265.91, 10.59, "", 
  "", "", "", 74.05, 0.708}, {"PSE", "Asia", "Palestine", "2021-01-19", 
  153093., 538., 589.286, 1741., 15., 15.857, 30009.903, 105.461, 115.514, 
  341.278, 2.94, 3.108, 0.7, "", "", "", "", "", "", "", "", 3339., "", "", 
  0.655, "", "", "", "", "tests performed", "", "", "", "", "", "", "", "", 
  "", 78.7, 5.101416*^6, 778.202, 20.4, 3.043, 1.726, 4449.898, 1., 265.91, 
  10.59, "", "", "", "", 74.05, 0.708}, {"PSE", "Asia", "Palestine", 
  "2021-01-20", 153590., 497., 545.857, 1751., 10., 13.286, 30107.327, 
  97.424, 107.001, 343.238, 1.96, 2.604, 0.71, "", "", "", "", "", "", "", 
  "", 4193., "", "", 0.822, "", "", "", "", "tests performed", "", "", "", 
  "", "", "", "", "", "", 78.7, 5.101416*^6, 778.202, 20.4, 3.043, 1.726, 
  4449.898, 1., 265.91, 10.59, "", "", "", "", 74.05, 0.708}, 
 {"PSE", "Asia", "Palestine", "2021-01-21", 154063., 473., 508.286, 1757., 
  6., 13.143, 30200.046, 92.719, 99.636, 344.414, 1.176, 2.576, 0.74, "", "", 
  "", "", "", "", "", "", 3692., "", "", 0.724, "", "", "", "", 
  "tests performed", "", "", "", "", "", "", "", "", "", 78.7, 5.101416*^6, 
  778.202, 20.4, 3.043, 1.726, 4449.898, 1., 265.91, 10.59, "", "", "", "", 
  74.05, 0.708}, {"PSE", "Asia", "Palestine", "2021-01-22", 154557., 494., 
  487.857, 1769., 12., 11.714, 30296.882, 96.836, 95.632, 346.766, 2.352, 
  2.296, 0.78, "", "", "", "", "", "", "", "", 4228., "", "", 0.829, "", "", 
  "", "", "tests performed", "", "", "", "", "", "", "", "", "", 78.7, 
  5.101416*^6, 778.202, 20.4, 3.043, 1.726, 4449.898, 1., 265.91, 10.59, "", 
  "", "", "", 74.05, 0.708}, {"PSE", "Asia", "Palestine", "2021-01-23", 
  155006., 449., 491., 1783., 14., 11.857, 30384.897, 88.015, 96.248, 
  349.511, 2.744, 2.324, 0.81, "", "", "", "", "", "", "", "", 3069., "", "", 
  0.602, 3803., 0.745, 0.129, 7.7, "tests performed", "", "", "", "", "", "", 
  "", "", "", 78.7, 5.101416*^6, 778.202, 20.4, 3.043, 1.726, 4449.898, 1., 
  265.91, 10.59, "", "", "", "", 74.05, 0.708}, 
 {"PSE", "Asia", "Palestine", "2021-01-24", 155414., 408., 483.286, 1791., 
  8., 10.429, 30464.875, 79.978, 94.736, 351.079, 1.568, 2.044, 0.82, "", "", 
  "", "", "", "", "", "", 3979., "", "", 0.78, 3788., 0.743, 0.128, 7.8, 
  "tests performed", "", "", "", "", "", "", "", "", "", 78.7, 5.101416*^6, 
  778.202, 20.4, 3.043, 1.726, 4449.898, 1., 265.91, 10.59, "", "", "", "", 
  74.05, 0.708}, {"PSE", "Asia", "Palestine", "2021-01-25", 155884., 470., 
  475.571, 1796., 5., 10., 30557.006, 92.131, 93.223, 352.059, 0.98, 1.96, 
  0.84, "", "", "", "", "", "", "", "", 4078., "", "", 0.799, 3797., 0.744, 
  0.125, 8., "tests performed", "", "", "", "", "", "", "", "", "", 78.7, 
  5.101416*^6, 778.202, 20.4, 3.043, 1.726, 4449.898, 1., 265.91, 10.59, "", 
  "", "", "", 74.05, 0.708}, {"PSE", "Asia", "Palestine", "2021-01-26", 
  156393., 509., 471.429, 1803., 7., 8.857, 30656.782, 99.776, 92.411, 
  353.431, 1.372, 1.736, 0.87, "", "", "", "", "", "", "", "", 3579., "", "", 
  0.702, 3831., 0.751, 0.123, 8.1, "tests performed", "", "", "", "", "", "", 
  "", "", "", 77.78, 5.101416*^6, 778.202, 20.4, 3.043, 1.726, 4449.898, 1., 
  265.91, 10.59, "", "", "", "", 74.05, 0.708}, 
 {"PSE", "Asia", "Palestine", "2021-01-27", 156996., 603., 486.571, 1808., 
  5., 8.143, 30774.985, 118.202, 95.38, 354.411, 0.98, 1.596, 0.91, "", "", 
  "", "", "", "", "", "", 4355., "", "", 0.854, 3854., 0.755, 0.126, 7.9, 
  "tests performed", "", "", "", "", "", "", "", "", "", 77.78, 5.101416*^6, 
  778.202, 20.4, 3.043, 1.726, 4449.898, 1., 265.91, 10.59, "", "", "", "", 
  74.05, 0.708}, {"PSE", "Asia", "Palestine", "2021-01-28", 157593., 597., 
  504.286, 1812., 4., 7.857, 30892.011, 117.026, 98.852, 355.195, 0.784, 
  1.54, 0.94, "", "", "", "", "", "", "", "", 4421., "", "", 0.867, 3958., 
  0.776, 0.127, 7.8, "tests performed", "", "", "", "", "", "", "", "", "", 
  77.78, 5.101416*^6, 778.202, 20.4, 3.043, 1.726, 4449.898, 1., 265.91, 
  10.59, "", "", "", "", 74.05, 0.708}, {"PSE", "Asia", "Palestine", 
  "2021-01-29", 158168., 575., 515.857, 1823., 11., 7.714, 31004.725, 
  112.714, 101.12, 357.352, 2.156, 1.512, 0.94, "", "", "", "", "", "", "", 
  "", 4524., "", "", 0.887, 4001., 0.784, 0.129, 7.8, "tests performed", "", 
  "", "", "", "", "", "", "", "", 77.78, 5.101416*^6, 778.202, 20.4, 3.043, 
  1.726, 4449.898, 1., 265.91, 10.59, "", "", "", "", 74.05, 0.708}, 
 {"PSE", "Asia", "Palestine", "2021-01-30", 158559., 391., 507.571, 1831., 
  8., 6.857, 31081.37, 76.645, 99.496, 358.92, 1.568, 1.344, 0.93, "", "", 
  "", "", "", "", "", "", 3001., "", "", 0.588, 3991., 0.782, 0.127, 7.9, 
  "tests performed", "", "", "", "", "", "", "", "", "", 77.78, 5.101416*^6, 
  778.202, 20.4, 3.043, 1.726, 4449.898, 1., 265.91, 10.59, "", "", "", "", 
  74.05, 0.708}, {"PSE", "Asia", "Palestine", "2021-01-31", 158962., 403., 
  506.857, 1833., 2., 6., 31160.368, 78.998, 99.356, 359.312, 0.392, 1.176, 
  0.92, "", "", "", "", "", "", "", "", 3893., "", "", 0.763, 3979., 0.78, 
  0.127, 7.9, "tests performed", "", "", "", "", "", "", "", "", "", 77.78, 
  5.101416*^6, 778.202, 20.4, 3.043, 1.726, 4449.898, 1., 265.91, 10.59, "", 
  "", "", "", 74.05, 0.708}, {"PSE", "Asia", "Palestine", "2021-02-01", 
  159443., 481., 508.429, 1840., 7., 6.286, 31254.656, 94.288, 99.664, 
  360.684, 1.372, 1.232, 0.93, "", "", "", "", "", "", "", "", 4230., "", "", 
  0.829, 4000., 0.784, 0.127, 7.9, "tests performed", "", "", "", "", "", "", 
  "", "", "", 77.78, 5.101416*^6, 778.202, 20.4, 3.043, 1.726, 4449.898, 1., 
  265.91, 10.59, "", "", "", "", 74.05, 0.708}, 
 {"PSE", "Asia", "Palestine", "2021-02-02", 159956., 513., 509., 1849., 9., 
  6.571, 31355.216, 100.56, 99.776, 362.448, 1.764, 1.288, 0.95, "", "", "", 
  "", "", "", "", "", 4835., "", "", 0.948, 4180., 0.819, 0.122, 8.2, 
  "tests performed", "", "", "", "", "", "", "", "", "", 77.78, 5.101416*^6, 
  778.202, 20.4, 3.043, 1.726, 4449.898, 1., 265.91, 10.59, "", "", "", "", 
  74.05, 0.708}, {"PSE", "Asia", "Palestine", "2021-02-03", 160426., 470., 
  490., 1857., 8., 7., 31447.347, 92.131, 96.052, 364.017, 1.568, 1.372, 
  0.98, "", "", "", "", "", "", "", "", 4111., "", "", 0.806, 4145., 0.813, 
  0.118, 8.5, "tests performed", "", "", "", "", "", "", "", "", "", 77.78, 
  5.101416*^6, 778.202, 20.4, 3.043, 1.726, 4449.898, 1., 265.91, 10.59, "", 
  "", "", "", 74.05, 0.708}, {"PSE", "Asia", "Palestine", "2021-02-04", 
  161087., 661., 499.143, 1865., 8., 7.571, 31576.919, 129.572, 97.844, 
  365.585, 1.568, 1.484, 1.04, "", "", "", "", "", "", "", "", 4771., "", "", 
  0.935, 4195., 0.822, 0.119, 8.4, "tests performed", "", "", "", "", "", "", 
  "", "", "", 77.78, 5.101416*^6, 778.202, 20.4, 3.043, 1.726, 4449.898, 1., 
  265.91, 10.59, "", "", "", "", 74.05, 0.708}, 
 {"PSE", "Asia", "Palestine", "2021-02-05", 161559., 472., 484.429, 1867., 
  2., 6.286, 31669.442, 92.523, 94.96, 365.977, 0.392, 1.232, 1.06, "", "", 
  "", "", "", "", "", "", 4252., "", "", 0.833, 4156., 0.815, 0.117, 8.6, 
  "tests performed", "", "", "", "", "", "", "", "", "", 77.78, 5.101416*^6, 
  778.202, 20.4, 3.043, 1.726, 4449.898, 1., 265.91, 10.59, "", "", "", "", 
  74.05, 0.708}, {"PSE", "Asia", "Palestine", "2021-02-06", 162029., 470., 
  495.714, 1870., 3., 5.571, 31761.574, 92.131, 97.172, 366.565, 0.588, 
  1.092, 1.09, "", "", "", "", "", "", "", "", 2875., "", "", 0.564, 4138., 
  0.811, 0.12, 8.3, "tests performed", "", "", "", "", "", "", "", "", "", 
  77.78, 5.101416*^6, 778.202, 20.4, 3.043, 1.726, 4449.898, 1., 265.91, 
  10.59, "", "", "", "", 74.05, 0.708}, {"PSE", "Asia", "Palestine", 
  "2021-02-07", 162601., 572., 519.857, 1881., 11., 6.857, 31873.699, 
  112.126, 101.904, 368.721, 2.156, 1.344, 1.12, "", "", "", "", "", "", "", 
  "", 4303., "", "", 0.843, 4197., 0.823, 0.124, 8.1, "tests performed", "", 
  "", "", "", "", "", "", "", "", 77.78, 5.101416*^6, 778.202, 20.4, 3.043, 
  1.726, 4449.898, 1., 265.91, 10.59, "", "", "", "", 74.05, 0.708}, 
 {"PSE", "Asia", "Palestine", "2021-02-08", 163213., 612., 538.571, 1888., 
  7., 6.857, 31993.666, 119.967, 105.573, 370.093, 1.372, 1.344, 1.16, "", 
  "", "", "", "", "", "", "", 4533., "", "", 0.889, 4240., 0.831, 0.127, 7.9, 
  "tests performed", "", "", "", "", "", "", "", "", "", 77.78, 5.101416*^6, 
  778.202, 20.4, 3.043, 1.726, 4449.898, 1., 265.91, 10.59, "", "", "", "", 
  74.05, 0.708}, {"PSE", "Asia", "Palestine", "2021-02-09", 163975., 762., 
  574.143, 1897., 9., 6.857, 32143.036, 149.37, 112.546, 371.858, 1.764, 
  1.344, 1.19, "", "", "", "", "", "", "", "", 4457., "", "", 0.874, 4186., 
  0.821, 0.137, 7.3, "tests performed", "", "", "", "", "", "", "", "", "", 
  77.78, 5.101416*^6, 778.202, 20.4, 3.043, 1.726, 4449.898, 1., 265.91, 
  10.59, "", "", "", "", 74.05, 0.708}, {"PSE", "Asia", "Palestine", 
  "2021-02-10", 164736., 761., 615.714, 1909., 12., 7.429, 32292.211, 
  149.174, 120.695, 374.21, 2.352, 1.456, 1.21, "", "", "", "", "", "", "", 
  "", 5204., "", "", 1.02, 4342., 0.851, 0.142, 7.1, "tests performed", "", 
  "", "", "", "", "", "", "", "", 77.78, 5.101416*^6, 778.202, 20.4, 3.043, 
  1.726, 4449.898, 1., 265.91, 10.59, "", "", "", "", 74.05, 0.708}, 
 {"PSE", "Asia", "Palestine", "2021-02-11", 165535., 799., 635.429, 1910., 
  1., 6.429, 32448.834, 156.623, 124.559, 374.406, 0.196, 1.26, 1.22, "", "", 
  "", "", "", "", "", "", 5471., "", "", 1.072, 4442., 0.871, 0.143, 7., 
  "tests performed", "", "", "", "", "", "", "", "", "", 77.78, 5.101416*^6, 
  778.202, 20.4, 3.043, 1.726, 4449.898, 1., 265.91, 10.59, "", "", "", "", 
  74.05, 0.708}, {"PSE", "Asia", "Palestine", "2021-02-12", 166200., 665., 
  663., 1918., 8., 7.286, 32579.19, 130.356, 129.964, 375.974, 1.568, 1.428, 
  1.21, "", "", "", "", "", "", "", "", 5238., "", "", 1.027, 4583., 0.898, 
  0.145, 6.9, "tests performed", "", "", "", "", "", "", "", "", "", 77.78, 
  5.101416*^6, 778.202, 20.4, 3.043, 1.726, 4449.898, 1., 265.91, 10.59, "", 
  "", "", "", 74.05, 0.708}, {"PSE", "Asia", "Palestine", "2021-02-13", 
  166800., 600., 681.571, 1930., 12., 8.571, 32696.804, 117.614, 133.604, 
  378.326, 2.352, 1.68, 1.22, "", "", "", "", "", "", "", "", 3163., "", "", 
  0.62, 4624., 0.906, 0.147, 6.8, "tests performed", "", "", "", "", "", "", 
  "", "", "", 77.78, 5.101416*^6, 778.202, 20.4, 3.043, 1.726, 4449.898, 1., 
  265.91, 10.59, "", "", "", "", 74.05, 0.708}, 
 {"PSE", "Asia", "Palestine", "2021-02-14", 167604., 804., 714.714, 1933., 
  3., 7.429, 32854.407, 157.603, 140.101, 378.914, 0.588, 1.456, 1.23, "", 
  "", "", "", "", "", "", "", 5177., "", "", 1.015, 4749., 0.931, 0.15, 6.6, 
  "tests performed", "", "", "", "", "", "", "", "", "", 77.78, 5.101416*^6, 
  778.202, 20.4, 3.043, 1.726, 4449.898, 1., 265.91, 10.59, "", "", "", "", 
  74.05, 0.708}, {"PSE", "Asia", "Palestine", "2021-02-15", 168444., 840., 
  747.286, 1936., 3., 6.857, 33019.068, 164.66, 146.486, 379.502, 0.588, 
  1.344, 1.24, "", "", "", "", "", "", "", "", 5090., "", "", 0.998, 4829., 
  0.947, 0.155, 6.5, "tests performed", "", "", "", "", "", "", "", "", "", 
  83.33, 5.101416*^6, 778.202, 20.4, 3.043, 1.726, 4449.898, 1., 265.91, 
  10.59, "", "", "", "", 74.05, 0.708}, {"PSE", "Asia", "Palestine", 
  "2021-02-16", 169487., 1043., 787.429, 1942., 6., 6.429, 33223.521, 
  204.453, 154.355, 380.679, 1.176, 1.26, 1.24, "", "", "", "", "", "", "", 
  "", 5510., "", "", 1.08, 4979., 0.976, 0.158, 6.3, "tests performed", "", 
  "", "", "", "", "", "", "", "", 83.33, 5.101416*^6, 778.202, 20.4, 3.043, 
  1.726, 4449.898, 1., 265.91, 10.59, "", "", "", "", 74.05, 0.708}, 
 {"PSE", "Asia", "Palestine", "2021-02-17", 170527., 1040., 827.286, 1948., 
  6., 5.571, 33427.386, 203.865, 162.168, 381.855, 1.176, 1.092, 1.21, "", 
  "", "", "", "", "", "", "", 6022., "", "", 1.18, 5096., 0.999, 0.162, 6.2, 
  "tests performed", "", "", "", "", "", "", "", "", "", 83.33, 5.101416*^6, 
  778.202, 20.4, 3.043, 1.726, 4449.898, 1., 265.91, 10.59, "", "", "", "", 
  74.05, 0.708}, {"PSE", "Asia", "Palestine", "2021-02-18", 171154., 627., 
  802.714, 1956., 8., 6.571, 33550.293, 122.907, 157.351, 383.423, 1.568, 
  1.288, 1.16, "", "", "", "", "", "", "", "", 4427., "", "", 0.868, 4947., 
  0.97, 0.162, 6.2, "tests performed", "", "", "", "", "", "", "", "", "", 
  83.33, 5.101416*^6, 778.202, 20.4, 3.043, 1.726, 4449.898, 1., 265.91, 
  10.59, "", "", "", "", 74.05, 0.708}, {"PSE", "Asia", "Palestine", 
  "2021-02-19", 171717., 563., 788.143, 1961., 5., 6.143, 33660.654, 110.362, 
  154.495, 384.403, 0.98, 1.204, 1.18, "", "", "", "", "", "", "", "", 3788., 
  "", "", 0.743, 4740., 0.929, 0.166, 6., "tests performed", "", "", "", "", 
  "", "", "", "", "", 83.33, 5.101416*^6, 778.202, 20.4, 3.043, 1.726, 
  4449.898, 1., 265.91, 10.59, "", "", "", "", 74.05, 0.708}, 
 {"PSE", "Asia", "Palestine", "2021-02-20", 172315., 598., 787.857, 1971., 
  10., 5.857, 33777.877, 117.222, 154.439, 386.363, 1.96, 1.148, 1.27, "", 
  "", "", "", "", "", "", "", 3618., "", "", 0.709, 4805., 0.942, 0.164, 6.1, 
  "tests performed", "", "", "", "", "", "", "", "", "", 83.33, 5.101416*^6, 
  778.202, 20.4, 3.043, 1.726, 4449.898, 1., 265.91, 10.59, "", "", "", "", 
  74.05, 0.708}, {"PSE", "Asia", "Palestine", "2021-02-21", 173635., 1320., 
  861.571, 1976., 5., 6.143, 34036.628, 258.752, 168.889, 387.343, 0.98, 
  1.204, 1.38, "", "", "", "", "", "", "", "", 5767., "", "", 1.13, 4889., 
  0.958, 0.176, 5.7, "tests performed", "", "", "", "", "", "", "", "", "", 
  83.33, 5.101416*^6, 778.202, 20.4, 3.043, 1.726, 4449.898, 1., 265.91, 
  10.59, "", "", "", "", 74.05, 0.708}, {"PSE", "Asia", "Palestine", 
  "2021-02-22", 174969., 1334., 932.143, 1986., 10., 7.143, 34298.124, 
  261.496, 182.722, 389.304, 1.96, 1.4, 1.42, "", "", "", "", "", "", "", "", 
  7182., "", "", 1.408, 5188., 1.017, 0.18, 5.6, "tests performed", "", "", 
  "", "", "", "", "", "", "", 83.33, 5.101416*^6, 778.202, 20.4, 3.043, 
  1.726, 4449.898, 1., 265.91, 10.59, "", "", "", "", 74.05, 0.708}, 
 {"PSE", "Asia", "Palestine", "2021-02-23", 176377., 1408., 984.286, 1994., 
  8., 7.429, 34574.126, 276.002, 192.944, 390.872, 1.568, 1.456, 1.43, "", 
  "", "", "", "", "", "", "", 7934., "", "", 1.555, 5534., 1.085, 0.178, 5.6, 
  "tests performed", "", "", "", "", "", "", "", "", "", 83.33, 5.101416*^6, 
  778.202, 20.4, 3.043, 1.726, 4449.898, 1., 265.91, 10.59, "", "", "", "", 
  74.05, 0.708}, {"PSE", "Asia", "Palestine", "2021-02-24", 177768., 1391., 
  1034.429, 1999., 5., 7.286, 34846.795, 272.669, 202.773, 391.852, 0.98, 
  1.428, 1.41, "", "", "", "", "", "", "", "", 8271., "", "", 1.621, 5855., 
  1.148, 0.177, 5.7, "tests performed", "", "", "", "", "", "", "", "", "", 
  83.33, 5.101416*^6, 778.202, 20.4, 3.043, 1.726, 4449.898, 1., 265.91, 
  10.59, "", "", "", "", 74.05, 0.708}, {"PSE", "Asia", "Palestine", 
  "2021-02-25", 179293., 1525., 1162.714, 2008., 9., 7.429, 35145.732, 
  298.937, 227.92, 393.616, 1.764, 1.456, 1.42, "", "", "", "", "", "", "", 
  "", 8216., "", "", 1.611, 6397., 1.254, 0.182, 5.5, "tests performed", "", 
  "", "", "", "", "", "", "", "", 83.33, 5.101416*^6, 778.202, 20.4, 3.043, 
  1.726, 4449.898, 1., 265.91, 10.59, "", "", "", "", 74.05, 0.708}, 
 {"PSE", "Asia", "Palestine", "2021-02-26", 180848., 1555., 1304.429, 2019., 
  11., 8.286, 35450.549, 304.817, 255.699, 395.772, 2.156, 1.624, 1.4, "", 
  "", "", "", "", "", "", "", 7763., "", "", 1.522, 6964., 1.365, 0.187, 5.3, 
  "tests performed", "", "", "", "", "", "", "", "", "", 83.33, 5.101416*^6, 
  778.202, 20.4, 3.043, 1.726, 4449.898, 1., 265.91, 10.59, "", "", "", "", 
  74.05, 0.708}, {"PSE", "Asia", "Palestine", "2021-02-27", 181909., 1061., 
  1370.571, 2025., 6., 7.714, 35658.531, 207.981, 268.665, 396.949, 1.176, 
  1.512, 1.37, "", "", "", "", "", "", "", "", 5600., "", "", 1.098, 7248., 
  1.421, 0.189, 5.3, "tests performed", "", "", "", "", "", "", "", "", "", 
  83.33, 5.101416*^6, 778.202, 20.4, 3.043, 1.726, 4449.898, 1., 265.91, 
  10.59, "", "", "", "", 74.05, 0.708}, {"PSE", "Asia", "Palestine", 
  "2021-02-28", 183612., 1703., 1425.286, 2042., 17., 9.429, 35992.36, 
  333.829, 279.39, 400.281, 3.332, 1.848, 1.36, "", "", "", "", "", "", "", 
  "", 9101., "", "", 1.784, 7724., 1.514, 0.185, 5.4, "tests performed", "", 
  "", "", "", "", "", "", "", "", 75.46, 5.101416*^6, 778.202, 20.4, 3.043, 
  1.726, 4449.898, 1., 265.91, 10.59, "", "", "", "", 74.05, 0.708}, 
 {"PSE", "Asia", "Palestine", "2021-03-01", 185336., 1724., 1481., 2058., 
  16., 10.286, 36330.305, 337.945, 290.312, 403.417, 3.136, 2.016, 1.35, "", 
  "", "", "", "", "", "", "", 9462., "", "", 1.855, 8050., 1.578, 0.184, 5.4, 
  "tests performed", "", "", "", "", "", "", "", "", "", 75.46, 5.101416*^6, 
  778.202, 20.4, 3.043, 1.726, 4449.898, 1., 265.91, 10.59, "", "", "", "", 
  74.05, 0.708}, {"PSE", "Asia", "Palestine", "2021-03-02", 187309., 1973., 
  1561.714, 2063., 5., 9.857, 36717.061, 386.755, 306.133, 404.398, 0.98, 
  1.932, 1.34, "", "", "", "", "", "", "", "", 9587., "", "", 1.879, 8286., 
  1.624, 0.188, 5.3, "tests performed", "", "", "", "", "", "", "", "", "", 
  75.46, 5.101416*^6, 778.202, 20.4, 3.043, 1.726, 4449.898, 1., 265.91, 
  10.59, "", "", "", "", 74.05, 0.708}, {"PSE", "Asia", "Palestine", 
  "2021-03-03", 189326., 2017., 1651.143, 2078., 15., 11.286, 37112.441, 
  395.38, 323.664, 407.338, 2.94, 2.212, 1.32, "", "", "", "", "", "", "", 
  "", 9437., "", "", 1.85, 8452., 1.657, 0.195, 5.1, "tests performed", "", 
  "", "", "", "", "", "", "", "", 75.46, 5.101416*^6, 778.202, 20.4, 3.043, 
  1.726, 4449.898, 1., 265.91, 10.59, "", "", "", "", 74.05, 0.708}, 
 {"PSE", "Asia", "Palestine", "2021-03-04", 191203., 1877., 1701.429, 2091., 
  13., 11.857, 37480.378, 367.937, 333.521, 409.886, 2.548, 2.324, 1.29, "", 
  "", "", "", "", "", "", "", 9186., "", "", 1.801, 8591., 1.684, 0.198, 5., 
  "tests performed", "", "", "", "", "", "", "", "", "", 75.46, 5.101416*^6, 
  778.202, 20.4, 3.043, 1.726, 4449.898, 1., 265.91, 10.59, "", "", "", "", 
  74.05, 0.708}, {"PSE", "Asia", "Palestine", "2021-03-05", 193029., 1826., 
  1740.143, 2110., 19., 13., 37838.318, 357.94, 341.11, 413.611, 3.724, 
  2.548, 1.25, "", "", "", "", "", "", "", "", 9357., "", "", 1.834, 8819., 
  1.729, 0.197, 5.1, "tests performed", "", "", "", "", "", "", "", "", "", 
  75.46, 5.101416*^6, 778.202, 20.4, 3.043, 1.726, 4449.898, 1., 265.91, 
  10.59, "", "", "", "", 74.05, 0.708}, {"PSE", "Asia", "Palestine", 
  "2021-03-06", 194548., 1519., 1805.571, 2127., 17., 14.571, 38136.078, 
  297.76, 353.935, 416.943, 3.332, 2.856, 1.23, "", "", "", "", "", "", "", 
  "", 6763., "", "", 1.326, 8985., 1.761, 0.201, 5., "tests performed", "", 
  "", "", "", "", "", "", "", "", 75.46, 5.101416*^6, 778.202, 20.4, 3.043, 
  1.726, 4449.898, 1., 265.91, 10.59, "", "", "", "", 74.05, 0.708}, 
 {"PSE", "Asia", "Palestine", "2021-03-07", 196812., 2264., 1885.714, 2140., 
  13., 14., 38579.877, 443.798, 369.645, 419.491, 2.548, 2.744, 1.19, "", "", 
  "", "", "", "", "", "", 7825., "", "", 1.534, 8802., 1.725, 0.214, 4.7, 
  "tests performed", "", "", "", "", "", "", "", "", "", 75.46, 5.101416*^6, 
  778.202, 20.4, 3.043, 1.726, 4449.898, 1., 265.91, 10.59, "", "", "", "", 
  74.05, 0.708}, {"PSE", "Asia", "Palestine", "2021-03-08", 198554., 1742., 
  1888.286, 2157., 17., 14.143, 38921.35, 341.474, 370.149, 422.824, 3.332, 
  2.772, 1.13, "", "", "", "", "", "", "", "", 8539., "", "", 1.674, 8671., 
  1.7, 0.218, 4.6, "tests performed", "", "", "", "", "", "", "", "", "", 
  75.46, 5.101416*^6, 778.202, 20.4, 3.043, 1.726, 4449.898, 1., 265.91, 
  10.59, "", "", "", "", 74.05, 0.708}, {"PSE", "Asia", "Palestine", 
  "2021-03-09", 200382., 1828., 1867.571, 2170., 13., 15.286, 39279.682, 
  358.332, 366.089, 425.372, 2.548, 2.996, 1.1, "", "", "", "", "", "", "", 
  "", 7905., "", "", 1.55, 8430., 1.652, 0.222, 4.5, "tests performed", "", 
  "", "", "", "", "", "", "", "", 66.2, 5.101416*^6, 778.202, 20.4, 3.043, 
  1.726, 4449.898, 1., 265.91, 10.59, "", "", "", "", 74.05, 0.708}, 
 {"PSE", "Asia", "Palestine", "2021-03-10", 202378., 1996., 1864.571, 2193., 
  23., 16.429, 39670.946, 391.264, 365.501, 429.881, 4.509, 3.22, 1.08, "", 
  "", "", "", "", "", "", "", 9035., "", "", 1.771, 8373., 1.641, 0.223, 4.5, 
  "tests performed", "", "", "", "", "", "", "", "", "", 66.2, 5.101416*^6, 
  778.202, 20.4, 3.043, 1.726, 4449.898, 1., 265.91, 10.59, "", "", "", "", 
  74.05, 0.708}, {"PSE", "Asia", "Palestine", "2021-03-11", 203669., 1291., 
  1780.857, 2211., 18., 17.143, 39924.013, 253.067, 349.091, 433.409, 3.528, 
  3.36, 1.07, "", "", "", "", "", "", "", "", 6888., "", "", 1.35, 8045., 
  1.577, 0.221, 4.5, "tests performed", "", "", "", "", "", "", "", "", "", 
  66.2, 5.101416*^6, 778.202, 20.4, 3.043, 1.726, 4449.898, 1., 265.91, 
  10.59, "", "", "", "", 74.05, 0.708}, {"PSE", "Asia", "Palestine", 
  "2021-03-12", 205652., 1983., 1803.286, 2228., 17., 16.857, 40312.729, 
  388.716, 353.487, 436.741, 3.332, 3.304, 1.11, "", "", "", "", "", "", "", 
  "", 9107., "", "", 1.785, 8009., 1.57, 0.225, 4.4, "tests performed", "", 
  "", "", "", "", "", "", "", "", 66.2, 5.101416*^6, 778.202, 20.4, 3.043, 
  1.726, 4449.898, 1., 265.91, 10.59, "", "", "", "", 74.05, 0.708}, 
 {"PSE", "Asia", "Palestine", "2021-03-13", 207436., 1784., 1841.143, 2255., 
  27., 18.286, 40662.436, 349.707, 360.908, 442.034, 5.293, 3.584, 1.13, "", 
  "", "", "", "", "", "", "", 5424., "", "", 1.063, 7818., 1.533, 0.236, 4.2, 
  "tests performed", "", "", "", "", "", "", "", "", "", 66.2, 5.101416*^6, 
  778.202, 20.4, 3.043, 1.726, 4449.898, 1., 265.91, 10.59, "", "", "", "", 
  74.05, 0.708}, {"PSE", "Asia", "Palestine", "2021-03-14", 209304., 1868., 
  1784.571, 2268., 13., 18.286, 41028.609, 366.173, 349.819, 444.582, 2.548, 
  3.584, 1.12, "", "", "", "", "", "", "", "", 9623., "", "", 1.886, 8074., 
  1.583, 0.221, 4.5, "tests performed", "", "", "", "", "", "", "", "", "", 
  66.2, 5.101416*^6, 778.202, 20.4, 3.043, 1.726, 4449.898, 1., 265.91, 
  10.59, "", "", "", "", 74.05, 0.708}, {"PSE", "Asia", "Palestine", 
  "2021-03-15", 211602., 2298., 1864., 2293., 25., 19.429, 41479.072, 
  450.463, 365.389, 449.483, 4.901, 3.808, 1.12, "", "", "", "", "", "", "", 
  "", 11118., "", "", 2.179, 8443., 1.655, 0.221, 4.5, "tests performed", "", 
  "", "", "", "", "", "", "", "", 66.2, 5.101416*^6, 778.202, 20.4, 3.043, 
  1.726, 4449.898, 1., 265.91, 10.59, "", "", "", "", 74.05, 0.708}, 
 {"PSE", "Asia", "Palestine", "2021-03-16", 213791., 2189., 1915.571, 2314., 
  21., 20.571, 41908.168, 429.097, 375.498, 453.6, 4.117, 4.032, 1.11, "", 
  "", "", "", "", "", "", "", 9658., "", "", 1.893, 8693., 1.704, 0.22, 4.5, 
  "tests performed", "", "", "", "", "", "", "", "", "", 66.2, 5.101416*^6, 
  778.202, 20.4, 3.043, 1.726, 4449.898, 1., 265.91, 10.59, "", "", "", "", 
  74.05, 0.708}, {"PSE", "Asia", "Palestine", "2021-03-17", 215984., 2193., 
  1943.714, 2343., 29., 21.429, 42338.049, 429.881, 381.015, 459.284, 5.685, 
  4.201, 1.09, "", "", "", "", "", "", "", "", 10669., "", "", 2.091, 8927., 
  1.75, 0.218, 4.6, "tests performed", "", "", "", "", "", "", "", "", "", 
  92.59, 5.101416*^6, 778.202, 20.4, 3.043, 1.726, 4449.898, 1., 265.91, 
  10.59, "", "", "", "", 74.05, 0.708}, {"PSE", "Asia", "Palestine", 
  "2021-03-18", 218061., 2077., 2056., 2358., 15., 21., 42745.191, 407.142, 
  403.025, 462.225, 2.94, 4.117, 1.08, "", "", "", "", "", "", "", "", 9863., 
  "", "", 1.933, 9352., 1.833, 0.22, 4.5, "tests performed", "", "", "", "", 
  "", "", "", "", "", 92.59, 5.101416*^6, 778.202, 20.4, 3.043, 1.726, 
  4449.898, 1., 265.91, 10.59, "", "", "", "", 74.05, 0.708}, 
 {"PSE", "Asia", "Palestine", "2021-03-19", 219912., 1851., 2037.143, 2379., 
  21., 21.571, 43108.031, 362.84, 399.329, 466.341, 4.117, 4.229, 1.06, "", 
  "", "", "", "", "", "", "", 9890., "", "", 1.939, 9464., 1.855, 0.215, 4.6, 
  "tests performed", "", "", "", "", "", "", "", "", "", 92.59, 5.101416*^6, 
  778.202, 20.4, 3.043, 1.726, 4449.898, 1., 265.91, 10.59, "", "", "", "", 
  74.05, 0.708}, {"PSE", "Asia", "Palestine", "2021-03-20", 221391., 1479., 
  1993.571, 2406., 27., 21.571, 43397.951, 289.92, 390.788, 471.634, 5.293, 
  4.229, 1.06, "", "", "", "", "", "", "", "", 6570., "", "", 1.288, 9627., 
  1.887, 0.207, 4.8, "tests performed", "", "", "", "", "", "", "", "", "", 
  92.59, 5.101416*^6, 778.202, 20.4, 3.043, 1.726, 4449.898, 1., 265.91, 
  10.59, "", "", "", "", 74.05, 0.708}, {"PSE", "Asia", "Palestine", 
  "2021-03-21", 223638., 2247., 2047.714, 2427., 21., 22.714, 43838.417, 
  440.466, 401.401, 475.75, 4.117, 4.453, 1.06, "", "", "", "", "", "", "", 
  "", 10340., "", "", 2.027, 9730., 1.907, 0.21, 4.8, "tests performed", "", 
  "", "", "", "", "", "", "", "", 79.63, 5.101416*^6, 778.202, 20.4, 3.043, 
  1.726, 4449.898, 1., 265.91, 10.59, "", "", "", "", 74.05, 0.708}, 
 {"PSE", "Asia", "Palestine", "2021-03-22", 225976., 2338., 2053.429, 2458., 
  31., 23.571, 44296.721, 458.304, 402.521, 481.827, 6.077, 4.621, 1.04, "", 
  "", "", "", "", "", "", "", 10873., "", "", 2.131, 9695., 1.9, 0.212, 4.7, 
  "tests performed", "", "", "", "", "", "", "", "", "", 79.63, 5.101416*^6, 
  778.202, 20.4, 3.043, 1.726, 4449.898, 1., 265.91, 10.59, "", "", "", "", 
  74.05, 0.708}, {"PSE", "Asia", "Palestine", "2021-03-23", 228044., 2068., 
  2036.143, 2478., 20., 23.429, 44702.098, 405.378, 399.133, 485.747, 3.92, 
  4.593, 1.01, "", "", "", "", "", "", "", "", 7774., "", "", 1.524, 9426., 
  1.848, 0.216, 4.6, "tests performed", "", "", "", "", "", "", "", "", "", 
  79.63, 5.101416*^6, 778.202, 20.4, 3.043, 1.726, 4449.898, 1., 265.91, 
  10.59, "", "", "", "", 74.05, 0.708}, {"PSE", "Asia", "Palestine", 
  "2021-03-24", 230076., 2032., 2013.143, 2501., 23., 22.571, 45100.419, 
  398.321, 394.624, 490.256, 4.509, 4.425, 0.98, "", "", "", "", "", "", "", 
  "", "", "", "", "", "", "", "", "", "tests performed", "", "", "", "", "", 
  "", "", "", "", 79.63, 5.101416*^6, 778.202, 20.4, 3.043, 1.726, 4449.898, 
  1., 265.91, 10.59, "", "", "", "", 74.05, 0.708}, 
 {"PSE", "Asia", "Palestine", "2021-03-25", 232038., 1962., 1996.714, 2521., 
  20., 23.286, 45485.018, 384.599, 391.404, 494.177, 3.92, 4.565, 0.96, "", 
  "", "", "", "", "", "", "", 8563., "", "", 1.679, "", "", "", "", 
  "tests performed", "", "", "", "", "", "", "", "", "", 79.63, 5.101416*^6, 
  778.202, 20.4, 3.043, 1.726, 4449.898, 1., 265.91, 10.59, "", "", "", "", 
  74.05, 0.708}, {"PSE", "Asia", "Palestine", "2021-03-26", 233549., 1511., 
  1948.143, 2537., 16., 22.571, 45781.211, 296.192, 381.883, 497.313, 3.136, 
  4.425, 0.94, "", "", "", "", "", "", "", "", 6625., "", "", 1.299, "", "", 
  "", "", "tests performed", "", "", "", "", "", "", "", "", "", 79.63, 
  5.101416*^6, 778.202, 20.4, 3.043, 1.726, 4449.898, 1., 265.91, 10.59, "", 
  "", "", "", 74.05, 0.708}, {"PSE", "Asia", "Palestine", "2021-03-27", 
  234748., 1199., 1908.143, 2557., 20., 21.571, 46016.243, 235.033, 374.042, 
  501.233, 3.92, 4.229, 0.95, "", "", "", "", "", "", "", "", 5693., "", "", 
  1.116, "", "", "", "", "tests performed", "", "", "", "", "", "", "", "", 
  "", 79.63, 5.101416*^6, 778.202, 20.4, 3.043, 1.726, 4449.898, 1., 265.91, 
  10.59, "", "", "", "", 74.05, 0.708}, {"PSE", "Asia", "Palestine", 
  "2021-03-28", 236462., 1714., 1832., 2581., 24., 22., 46352.228, 335.985, 
  359.116, 505.938, 4.705, 4.313, 0.96, "", "", "", "", "", "", "", "", 
  7251., "", "", 1.421, "", "", "", "", "tests performed", "", "", "", "", 
  "", "", "", "", "", 79.63, 5.101416*^6, 778.202, 20.4, 3.043, 1.726, 
  4449.898, 1., 265.91, 10.59, "", "", "", "", 74.05, 0.708}, 
 {"PSE", "Asia", "Palestine", "2021-03-29", 238248., 1786., 1753.143, 2599., 
  18., 20.143, 46702.327, 350.099, 343.658, 509.466, 3.528, 3.948, 0.98, "", 
  "", "", "", "", "", "", "", 8341., "", "", 1.635, "", "", "", "", 
  "tests performed", "", "", "", "", "", "", "", "", "", 79.63, 5.101416*^6, 
  778.202, 20.4, 3.043, 1.726, 4449.898, 1., 265.91, 10.59, "", "", "", "", 
  74.05, 0.708}, {"PSE", "Asia", "Palestine", "2021-03-30", 240065., 1817., 
  1717.286, 2614., 15., 19.429, 47058.503, 356.176, 336.629, 512.407, 2.94, 
  3.808, 1.02, "", "", "", "", "", "", "", "", 8433., "", "", 1.653, "", "", 
  "", "", "tests performed", 81942., 73964., 7978., "", "", 1.61, 1.45, 0.16, 
  "", 79.63, 5.101416*^6, 778.202, 20.4, 3.043, 1.726, 4449.898, 1., 265.91, 
  10.59, "", "", "", "", 74.05, 0.708}, {"PSE", "Asia", "Palestine", 
  "2021-03-31", 242353., 2288., 1753.857, 2627., 13., 18., 47507.006, 
  448.503, 343.798, 514.955, 2.548, 3.528, 1.08, "", "", "", "", "", "", "", 
  "", 9412., "", "", 1.845, 7760., 1.521, 0.226, 4.4, "tests performed", 
  87066., 78379., 8687., 5124., 5124., 1.71, 1.54, 0.17, 1004., 79.63, 
  5.101416*^6, 778.202, 20.4, 3.043, 1.726, 4449.898, 1., 265.91, 10.59, "", 
  "", "", "", 74.05, 0.708}, {"PSE", "Asia", "Palestine", "2021-04-01", 
  244645., 2292., 1801., 2645., 18., 17.714, 47956.293, 449.287, 353.039, 
  518.483, 3.528, 3.472, 1.12, "", "", "", "", "", "", "", "", 9065., "", "", 
  1.777, 7831., 1.535, 0.23, 4.3, "tests performed", 93217., 83822., 9395., 
  6151., 5638., 1.83, 1.64, 0.18, 1105., 79.63, 5.101416*^6, 778.202, 20.4, 
  3.043, 1.726, 4449.898, 1., 265.91, 10.59, "", "", "", "", 74.05, 0.708}, 
 {"PSE", "Asia", "Palestine", "2021-04-02", 246893., 2248., 1906.286, 2661., 
  16., 17.714, 48396.955, 440.662, 373.678, 521.62, 3.136, 3.472, 1.14, "", 
  "", "", "", "", "", "", "", 9177., "", "", 1.799, 8196., 1.607, 0.233, 4.3, 
  "tests performed", "", "", "", "", 4953., "", "", "", 971., 79.63, 
  5.101416*^6, 778.202, 20.4, 3.043, 1.726, 4449.898, 1., 265.91, 10.59, "", 
  "", "", "", 74.05, 0.708}, {"PSE", "Asia", "Palestine", "2021-04-03", 
  248482., 1589., 1962., 2681., 20., 17.714, 48708.437, 311.482, 384.599, 
  525.54, 3.92, 3.472, 1.15, "", "", "", "", "", "", "", "", 5582., "", "", 
  1.094, 8180., 1.603, 0.24, 4.2, "tests performed", 100386., 90204., 10182., 
  "", 4611., 1.97, 1.77, 0.2, 904., 79.63, 5.101416*^6, 778.202, 20.4, 3.043, 
  1.726, 4449.898, 1., 265.91, 10.59, "", "", "", "", 74.05, 0.708}, 
 {"PSE", "Asia", "Palestine", "2021-04-04", 251288., 2806., 2118., 2706., 
  25., 17.857, 49258.48, 550.043, 415.179, 530.441, 4.901, 3.5, 1.18, "", "", 
  "", "", "", "", "", "", 8770., "", "", 1.719, 8397., 1.646, 0.252, 4., 
  "tests performed", 102755., 91626., 11129., 2369., 4163., 2.01, 1.8, 0.22, 
  816., 79.63, 5.101416*^6, 778.202, 20.4, 3.043, 1.726, 4449.898, 1., 
  265.91, 10.59, "", "", "", "", 74.05, 0.708}, 
 {"PSE", "Asia", "Palestine", "2021-04-05", 253922., 2634., 2239.143, 2716., 
  10., 16.714, 49774.808, 516.327, 438.926, 532.401, 1.96, 3.276, 1.16, "", 
  "", "", "", "", "", "", "", 10464., "", "", 2.051, 8700., 1.705, 0.257, 
  3.9, "tests performed", 111880., 100552., 11328., 9125., 4990., 2.19, 1.97, 
  0.22, 978., 79.63, 5.101416*^6, 778.202, 20.4, 3.043, 1.726, 4449.898, 1., 
  265.91, 10.59, "", "", "", "", 74.05, 0.708}, 
 {"PSE", "Asia", "Palestine", "2021-04-06", 256461., 2539., 2342.286, 2735., 
  19., 17.286, 50272.513, 497.705, 459.144, 536.126, 3.724, 3.388, 1.13, "", 
  "", "", "", "", "", "", "", 9259., "", "", 1.815, 8818., 1.729, 0.266, 3.8, 
  "tests performed", 121326., 109894., 11432., 9446., 5626., 2.38, 2.15, 
  0.22, 1103., 77.78, 5.101416*^6, 778.202, 20.4, 3.043, 1.726, 4449.898, 1., 
  265.91, 10.59, "", "", "", "", 74.05, 0.708}, 
 {"PSE", "Asia", "Palestine", "2021-04-07", 259133., 2672., 2397.143, 2753., 
  18., 18., 50796.289, 523.776, 469.898, 539.654, 3.528, 3.528, 1.12, "", "", 
  "", "", "", "", "", "", 9107., "", "", 1.785, 8775., 1.72, 0.273, 3.7, 
  "tests performed", 132392., 120772., 11620., 11066., 6475., 2.6, 2.37, 
  0.23, 1269., 77.78, 5.101416*^6, 778.202, 20.4, 3.043, 1.726, 4449.898, 1., 
  265.91, 10.59, "", "", "", "", 74.05, 0.708}, 
 {"PSE", "Asia", "Palestine", "2021-04-08", 262017., 2884., 2481.714, 2781., 
  28., 19.429, 51361.622, 565.333, 486.476, 545.143, 5.489, 3.808, 1.1, "", 
  "", "", "", "", "", "", "", 10054., "", "", 1.971, 8916., 1.748, 0.278, 
  3.6, "tests performed", 143142., 131394., 11748., 10750., 7132., 2.81, 
  2.58, 0.23, 1398., 77.78, 5.101416*^6, 778.202, 20.4, 3.043, 1.726, 
  4449.898, 1., 265.91, 10.59, "", "", "", "", 74.05, 0.708}, 
 {"PSE", "Asia", "Palestine", "2021-04-09", 264395., 2378., 2500.286, 2812., 
  31., 21.571, 51827.767, 466.145, 490.116, 551.22, 6.077, 4.229, 1.05, "", 
  "", "", "", "", "", "", "", 8012., "", "", 1.571, 8750., 1.715, 0.286, 3.5, 
  "tests performed", 152503., 140032., 12471., 9361., 7957., 2.99, 2.74, 
  0.24, 1560., 77.78, 5.101416*^6, 778.202, 20.4, 3.043, 1.726, 4449.898, 1., 
  265.91, 10.59, "", "", "", "", 74.05, 0.708}, 
 {"PSE", "Asia", "Palestine", "2021-04-10", 265897., 1502., 2487.857, 2838., 
  26., 22.429, 52122.195, 294.428, 487.68, 556.316, 5.097, 4.397, 1.01, "", 
  "", "", "", "", "", "", "", 5007., "", "", 0.981, 8668., 1.699, 0.287, 3.5, 
  "tests performed", 152952., 140481., 12471., 449., 7509., 3., 2.75, 0.24, 
  1472., 77.78, 5.101416*^6, 778.202, 20.4, 3.043, 1.726, 4449.898, 1., 
  265.91, 10.59, "", "", "", "", 74.05, 0.708}, 
 {"PSE", "Asia", "Palestine", "2021-04-11", 268132., 2235., 2406.286, 2860., 
  22., 22., 52560.309, 438.114, 471.69, 560.629, 4.313, 4.313, 0.98, "", "", 
  "", "", "", "", "", "", 7814., "", "", 1.532, 8531., 1.672, 0.282, 3.5, 
  "tests performed", 154099., 140932., 13167., 1147., 7335., 3.02, 2.76, 
  0.26, 1438., 77.78, 5.101416*^6, 778.202, 20.4, 3.043, 1.726, 4449.898, 1., 
  265.91, 10.59, "", "", "", "", 74.05, 0.708}, 
 {"PSE", "Asia", "Palestine", "2021-04-12", 270856., 2724., 2419.143, 2883., 
  23., 23.857, 53094.278, 533.969, 474.21, 565.137, 4.509, 4.677, 0.95, "", 
  "", "", "", "", "", "", "", 9706., "", "", 1.903, 8423., 1.651, 0.287, 3.5, 
  "tests performed", 161660., 146986., 14674., 7561., 7111., 3.17, 2.88, 
  0.29, 1394., 77.78, 5.101416*^6, 778.202, 20.4, 3.043, 1.726, 4449.898, 1., 
  265.91, 10.59, "", "", "", "", 74.05, 0.708}, 
 {"PSE", "Asia", "Palestine", "2021-04-13", 272767., 1911., 2329.429, 2901., 
  18., 23.714, 53468.88, 374.602, 456.624, 568.666, 3.528, 4.649, 0.89, "", 
  "", "", "", "", "", "", "", 7416., "", "", 1.454, 8159., 1.599, 0.286, 3.5, 
  "tests performed", 168682., 151022., 17660., 7022., 6765., 3.31, 2.96, 
  0.35, 1326., 77.78, 5.101416*^6, 778.202, 20.4, 3.043, 1.726, 4449.898, 1., 
  265.91, 10.59, "", "", "", "", 74.05, 0.708}, 
 {"PSE", "Asia", "Palestine", "2021-04-14", 274690., 1923., 2222.429, 2923., 
  22., 24.286, 53845.834, 376.954, 435.649, 572.978, 4.313, 4.761, 0.86, "", 
  "", "", "", "", "", "", "", 7275., "", "", 1.426, 7898., 1.548, 0.281, 3.6, 
  "tests performed", 173851., 153911., 19940., 5169., 5923., 3.41, 3.02, 
  0.39, 1161., 77.78, 5.101416*^6, 778.202, 20.4, 3.043, 1.726, 4449.898, 1., 
  265.91, 10.59, "", "", "", "", 74.05, 0.708}, 
 {"PSE", "Asia", "Palestine", "2021-04-15", 276407., 1717., 2055.714, 2937., 
  14., 22.286, 54182.407, 336.573, 402.969, 575.723, 2.744, 4.369, 0.85, "", 
  "", "", "", "", "", "", "", 5531., "", "", 1.084, 7252., 1.422, 0.283, 3.5, 
  "tests performed", 177865., 156446., 21419., 4014., 4960., 3.49, 3.07, 
  0.42, 972., 77.78, 5.101416*^6, 778.202, 20.4, 3.043, 1.726, 4449.898, 1., 
  265.91, 10.59, "", "", "", "", 74.05, 0.708}, 
 {"PSE", "Asia", "Palestine", "2021-04-16", 278135., 1728., 1962.857, 2955., 
  18., 20.429, 54521.137, 338.729, 384.767, 579.251, 3.528, 4.004, 0.84, "", 
  "", "", "", "", "", "", "", 6489., "", "", 1.272, 7034., 1.379, 0.279, 3.6, 
  "tests performed", 182867., 159754., 23113., 5002., 4338., 3.58, 3.13, 
  0.45, 850., 77.78, 5.101416*^6, 778.202, 20.4, 3.043, 1.726, 4449.898, 1., 
  265.91, 10.59, "", "", "", "", 74.05, 0.708}, 
 {"PSE", "Asia", "Palestine", "2021-04-17", 279753., 1618., 1979.429, 2983., 
  28., 20.714, 54838.304, 317.167, 388.016, 584.74, 5.489, 4.06, 0.83, "", 
  "", "", "", "", "", "", "", 4893., "", "", 0.959, 7018., 1.376, 0.282, 3.5, 
  "tests performed", 182867., 159754., 23113., 0., 4274., 3.58, 3.13, 0.45, 
  838., 77.78, 5.101416*^6, 778.202, 20.4, 3.043, 1.726, 4449.898, 1., 
  265.91, 10.59, "", "", "", "", 74.05, 0.708}, 
 {"PSE", "Asia", "Palestine", "2021-04-18", 280741., 988., 1801.286, 3017., 
  34., 22.429, 55031.975, 193.672, 353.095, 591.404, 6.665, 4.397, 0.8, "", 
  "", "", "", "", "", "", "", 3319., "", "", 0.651, 6376., 1.25, 0.283, 3.5, 
  "tests performed", 183606., 159976., 23630., 739., 4215., 3.6, 3.14, 0.46, 
  826., 77.78, 5.101416*^6, 778.202, 20.4, 3.043, 1.726, 4449.898, 1., 
  265.91, 10.59, "", "", "", "", 74.05, 0.708}, 
 {"PSE", "Asia", "Palestine", "2021-04-19", 282270., 1529., 1630.571, 3047., 
  30., 23.429, 55331.696, 299.721, 319.631, 597.285, 5.881, 4.593, 0.81, "", 
  "", "", "", "", "", "", "", 5553., "", "", 1.089, 5782., 1.133, 0.282, 3.5, 
  "tests performed", 192315., 166849., 25466., 8709., 4379., 3.77, 3.27, 0.5, 
  858., 77.78, 5.101416*^6, 778.202, 20.4, 3.043, 1.726, 4449.898, 1., 
  265.91, 10.59, "", "", "", "", 74.05, 0.708}, 
 {"PSE", "Asia", "Palestine", "2021-04-20", 284280., 2010., 1644.714, 3078., 
  31., 25.286, 55725.704, 394.008, 322.403, 603.362, 6.077, 4.957, 0.83, "", 
  "", "", "", "", "", "", "", 6655., "", "", 1.305, 5674., 1.112, 0.29, 3.4, 
  "tests performed", "", "", "", "", 4088., "", "", "", 801., 77.78, 
  5.101416*^6, 778.202, 20.4, 3.043, 1.726, 4449.898, 1., 265.91, 10.59, "", 
  "", "", "", 74.05, 0.708}, {"PSE", "Asia", "Palestine", "2021-04-21", 
  286028., 1748., 1619.714, 3096., 18., 24.714, 56068.354, 342.65, 317.503, 
  606.89, 3.528, 4.845, 0.83, "", "", "", "", "", "", "", "", 6889., "", "", 
  1.35, 5618., 1.101, 0.288, 3.5, "tests performed", 202279., 167549., 
  34730., "", 4061., 3.97, 3.28, 0.68, 796., 77.78, 5.101416*^6, 778.202, 
  20.4, 3.043, 1.726, 4449.898, 1., 265.91, 10.59, "", "", "", "", 74.05, 
  0.708}, {"PSE", "Asia", "Palestine", "2021-04-22", 287680., 1652., 
  1610.429, 3115., 19., 25.429, 56392.186, 323.832, 315.683, 610.615, 3.724, 
  4.985, 0.82, "", "", "", "", "", "", "", "", 6061., "", "", 1.188, 5694., 
  1.116, 0.283, 3.5, "tests performed", 206354., 167711., 38643., 4075., 
  4070., 4.05, 3.29, 0.76, 798., 77.78, 5.101416*^6, 778.202, 20.4, 3.043, 
  1.726, 4449.898, 1., 265.91, 10.59, "", "", "", "", 74.05, 0.708}, 
 {"PSE", "Asia", "Palestine", "2021-04-23", 289120., 1440., 1569.286, 3138., 
  23., 26.143, 56674.461, 282.275, 307.618, 615.123, 4.509, 5.125, 0.79, "", 
  "", "", "", "", "", "", "", 5641., "", "", 1.106, 5573., 1.092, 0.282, 3.6, 
  "tests performed", 213238., 169856., 43382., 6884., 4339., 4.18, 3.33, 
  0.85, 851., 77.78, 5.101416*^6, 778.202, 20.4, 3.043, 1.726, 4449.898, 1., 
  265.91, 10.59, "", "", "", "", 74.05, 0.708}, 
 {"PSE", "Asia", "Palestine", "2021-04-24", 290259., 1139., 1500.857, 3151., 
  13., 24., 56897.732, 223.271, 294.204, 617.672, 2.548, 4.705, 0.76, "", "", 
  "", "", "", "", "", "", 4375., "", "", 0.858, 5499., 1.078, 0.273, 3.7, 
  "tests performed", 213493., 169960., 43533., 255., 4375., 4.18, 3.33, 0.85, 
  858., 77.78, 5.101416*^6, 778.202, 20.4, 3.043, 1.726, 4449.898, 1., 
  265.91, 10.59, "", "", "", "", 74.05, 0.708}, 
 {"PSE", "Asia", "Palestine", "2021-04-25", 290972., 713., 1461.571, 3167., 
  16., 21.429, 57037.497, 139.765, 286.503, 620.808, 3.136, 4.201, 0.71, "", 
  "", "", "", "", "", "", "", 3888., "", "", 0.762, 5580., 1.094, 0.262, 3.8, 
  "tests performed", "", "", "", "", 7387., "", "", "", 1448., 77.78, 
  5.101416*^6, 778.202, 20.4, 3.043, 1.726, 4449.898, 1., 265.91, 10.59, "", 
  "", "", "", 74.05, 0.708}, {"PSE", "Asia", "Palestine", "2021-04-26", 
  292052., 1080., 1397.429, 3184., 17., 19.571, 57249.203, 211.706, 273.93, 
  624.14, 3.332, 3.836, 0.7, "", "", "", "", "", "", "", "", 4572., "", "", 
  0.896, 5440., 1.066, 0.257, 3.9, "tests performed", "", "", "", "", 9260., 
  "", "", "", 1815., 77.78, 5.101416*^6, 778.202, 20.4, 3.043, 1.726, 
  4449.898, 1., 265.91, 10.59, "", "", "", "", 74.05, 0.708}, 
 {"PSE", "Asia", "Palestine", "2021-04-27", 293466., 1414., 1312.286, 3201., 
  17., 17.571, 57526.381, 277.178, 257.24, 627.473, 3.332, 3.444, 0.71, "", 
  "", "", "", "", "", "", "", 5696., "", "", 1.117, 5303., 1.04, 0.247, 4., 
  "tests performed", "", "", "", "", 11666., "", "", "", 2287., 71.3, 
  5.101416*^6, 778.202, 20.4, 3.043, 1.726, 4449.898, 1., 265.91, 10.59, "", 
  "", "", "", 74.05, 0.708}, {"PSE", "Asia", "Palestine", "2021-04-28", 
  294550., 1084., 1217.429, 3206., 5., 15.714, 57738.871, 212.49, 238.645, 
  628.453, 0.98, 3.08, 0.69, "", "", "", "", "", "", "", "", 5008., "", "", 
  0.982, 5034., 0.987, 0.242, 4.1, "tests performed", "", "", "", "", 14071., 
  "", "", "", 2758., 71.3, 5.101416*^6, 778.202, 20.4, 3.043, 1.726, 
  4449.898, 1., 265.91, 10.59, "", "", "", "", 74.05, 0.708}, 
 {"PSE", "Asia", "Palestine", "2021-04-29", 295601., 1051., 1131.571, 3231., 
  25., 16.571, 57944.892, 206.021, 221.815, 633.354, 4.901, 3.248, 0.68, "", 
  "", "", "", "", "", "", "", 4957., "", "", 0.972, 4877., 0.956, 0.232, 4.3, 
  "tests performed", "", "", "", "", 16606., "", "", "", 3255., 71.3, 
  5.101416*^6, 778.202, 20.4, 3.043, 1.726, 4449.898, 1., 265.91, 10.59, "", 
  "", "", "", 74.05, 0.708}, {"PSE", "Asia", "Palestine", "2021-04-30", 
  296462., 861., 1048.857, 3249., 18., 15.857, 58113.669, 168.777, 205.601, 
  636.882, 3.528, 3.108, 0.65, "", "", "", "", "", "", "", "", 4293., "", "", 
  0.842, 4684., 0.918, 0.224, 4.5, "tests performed", "", "", "", "", 18740., 
  "", "", "", 3673., 71.3, 5.101416*^6, 778.202, 20.4, 3.043, 1.726, 
  4449.898, 1., 265.91, 10.59, "", "", "", "", 74.05, 0.708}, 
 {"PSE", "Asia", "Palestine", "2021-05-01", 296462., 0., 886.143, 3249., 0., 
  14., 58113.669, 0., 173.705, 636.882, 0., 2.744, 0.62, "", "", "", "", "", 
  "", "", "", 2907., "", "", 0.57, 4474., 0.877, 0.198, 5., 
  "tests performed", "", "", "", "", 21821., "", "", "", 4277., "", 
  5.101416*^6, 778.202, 20.4, 3.043, 1.726, 4449.898, 1., 265.91, 10.59, "", 
  "", "", "", 74.05, 0.708}, {"PSE", "Asia", "Palestine", "2021-05-02", 
  297638., 1176., 952.286, 3272., 23., 15., 58344.193, 230.524, 186.671, 
  641.391, 4.509, 2.94, 0.67, "", "", "", "", "", "", "", "", 3233., "", "", 
  0.634, 4381., 0.859, 0.217, 4.6, "tests performed", "", "", "", "", 21821., 
  "", "", "", 4277., "", 5.101416*^6, 778.202, 20.4, 3.043, 1.726, 4449.898, 
  1., 265.91, 10.59, "", "", "", "", 74.05, 0.708}, 
 {"PSE", "Asia", "Palestine", "2021-05-03", 298203., 565., 878.714, 3283., 
  11., 14.143, 58454.947, 110.754, 172.249, 643.547, 2.156, 2.772, 0.63, "", 
  "", "", "", "", "", "", "", 2963., "", "", 0.581, 4151., 0.814, 0.212, 4.7, 
  "tests performed", "", "", "", "", 21821., "", "", "", 4277., "", 
  5.101416*^6, 778.202, 20.4, 3.043, 1.726, 4449.898, 1., 265.91, 10.59, "", 
  "", "", "", 74.05, 0.708}, {"PSE", "Asia", "Palestine", "2021-05-04", 
  298921., 718., 779.286, 3296., 13., 13.571, 58595.692, 140.745, 152.759, 
  646.095, 2.548, 2.66, 0.63, "", "", "", "", "", "", "", "", 3856., "", "", 
  0.756, 3888., 0.762, 0.2, 5., "tests performed", "", "", "", "", 21821., 
  "", "", "", 4277., "", 5.101416*^6, 778.202, 20.4, 3.043, 1.726, 4449.898, 
  1., 265.91, 10.59, "", "", "", "", 74.05, 0.708}, 
 {"PSE", "Asia", "Palestine", "2021-05-05", 299736., 815., 740.857, 3317., 
  21., 15.857, 58755.451, 159.76, 145.226, 650.212, 4.117, 3.108, 0.64, "", 
  "", "", "", "", "", "", "", 4552., "", "", 0.892, 3823., 0.749, 0.194, 5.2, 
  "tests performed", 453523., 261322., 192201., "", 21821., 8.89, 5.12, 3.77, 
  4277., "", 5.101416*^6, 778.202, 20.4, 3.043, 1.726, 4449.898, 1., 265.91, 
  10.59, "", "", "", "", 74.05, 0.708}, {"PSE", "Asia", "Palestine", 
  "2021-05-06", 300387., 651., 683.714, 3326., 9., 13.571, 58883.063, 
  127.612, 134.024, 651.976, 1.764, 2.66, 0.66, "", "", "", "", "", "", "", 
  "", 3637., "", "", 0.713, 3634., 0.712, 0.188, 5.3, "tests performed", "", 
  "", "", "", 18973., "", "", "", 3719., "", 5.101416*^6, 778.202, 20.4, 
  3.043, 1.726, 4449.898, 1., 265.91, 10.59, "", "", "", "", 74.05, 0.708}, 
 {"PSE", "Asia", "Palestine", "2021-05-07", 300946., 559., 640.571, 3338., 
  12., 12.714, 58992.64, 109.577, 125.567, 654.328, 2.352, 2.492, 0.63, "", 
  "", "", "", "", "", "", "", 3325., "", "", 0.652, 3496., 0.685, 0.183, 5.5, 
  "tests performed", "", "", "", "", 16125., "", "", "", 3161., "", 
  5.101416*^6, 778.202, 20.4, 3.043, 1.726, 4449.898, 1., 265.91, 10.59, "", 
  "", "", "", 74.05, 0.708}, {"PSE", "Asia", "Palestine", "2021-05-08", 
  301437., 491., 710.714, 3351., 13., 14.571, 59088.888, 96.248, 139.317, 
  656.876, 2.548, 2.856, 0.62, "", "", "", "", "", "", "", "", 2383., "", "", 
  0.467, 3421., 0.671, 0.208, 4.8, "tests performed", "", "", "", "", 13277., 
  "", "", "", 2603., "", 5.101416*^6, 778.202, 20.4, 3.043, 1.726, 4449.898, 
  1., 265.91, 10.59, "", "", "", "", 74.05, 0.708}, 
 {"PSE", "Asia", "Palestine", "2021-05-09", 301751., 314., 587.571, 3358., 
  7., 12.286, 59150.44, 61.552, 115.178, 658.249, 1.372, 2.408, 0.59, "", "", 
  "", "", "", "", "", "", 2611., "", "", 0.512, 3332., 0.653, 0.176, 5.7, 
  "tests performed", "", "", "", "", 10429., "", "", "", 2044., "", 
  5.101416*^6, 778.202, 20.4, 3.043, 1.726, 4449.898, 1., 265.91, 10.59, "", 
  "", "", "", 74.05, 0.708}, {"PSE", "Asia", "Palestine", "2021-05-10", 
  302249., 498., 578., 3378., 20., 13.571, 59248.06, 97.62, 113.302, 662.169, 
  3.92, 2.66, 0.56, "", "", "", "", "", "", "", "", 3473., "", "", 0.681, 
  3405., 0.667, 0.17, 5.9, "tests performed", "", "", "", "", 7581., "", "", 
  "", 1486., "", 5.101416*^6, 778.202, 20.4, 3.043, 1.726, 4449.898, 1., 
  265.91, 10.59, "", "", "", "", 74.05, 0.708}, 
 {"PSE", "Asia", "Palestine", "2021-05-11", 302777., 528., 550.857, 3393., 
  15., 13.857, 59351.56, 103.501, 107.981, 665.109, 2.94, 2.716, 0.53, "", 
  "", "", "", "", "", "", "", 3013., "", "", 0.591, 3285., 0.644, 0.168, 6., 
  "tests performed", "", "", "", "", 4734., "", "", "", 928., "", 
  5.101416*^6, 778.202, 20.4, 3.043, 1.726, 4449.898, 1., 265.91, 10.59, "", 
  "", "", "", 74.05, 0.708}, {"PSE", "Asia", "Palestine", "2021-05-12", 
  303270., 493., 504.857, 3401., 8., 12., 59448.2, 96.64, 98.964, 666.678, 
  1.568, 2.352, 0.49, "", "", "", "", "", "", "", "", 2806., "", "", 0.55, 
  3035., 0.595, 0.166, 6., "tests performed", 466723., 271530., 195193., "", 
  1886., 9.15, 5.32, 3.83, 370., "", 5.101416*^6, 778.202, 20.4, 3.043, 
  1.726, 4449.898, 1., 265.91, 10.59, "", "", "", "", 74.05, 0.708}, 
 {"PSE", "Asia", "Palestine", "2021-05-13", 303270., 0., 411.857, 3401., 0., 
  10.714, 59448.2, 0., 80.734, 666.678, 0., 2.1, 0.45, "", "", "", "", "", 
  "", "", "", "", "", "", "", "", "", "", "", "tests performed", "", "", "", 
  "", 1623., "", "", "", 318., "", 5.101416*^6, 778.202, 20.4, 3.043, 1.726, 
  4449.898, 1., 265.91, 10.59, "", "", "", "", 74.05, 0.708}, 
 {"PSE", "Asia", "Palestine", "2021-05-14", 303270., 0., 332., 3401., 0., 9., 
  59448.2, 0., 65.08, 666.678, 0., 1.764, 0.43, "", "", "", "", "", "", "", 
  "", 1639., "", "", 0.321, "", "", "", "", "tests performed", 466814., 
  271607., 195207., "", 1360., 9.15, 5.32, 3.83, 267., "", 5.101416*^6, 
  778.202, 20.4, 3.043, 1.726, 4449.898, 1., 265.91, 10.59, "", "", "", "", 
  74.05, 0.708}, {"PSE", "Asia", "Palestine", "2021-05-15", 303658., 388., 
  317.286, 3423., 22., 10.286, 59524.258, 76.057, 62.196, 670.99, 4.313, 
  2.016, 0.52, "", "", "", "", "", "", "", "", 1155., "", "", 0.226, "", "", 
  "", "", "tests performed", "", "", "", "", 1113., "", "", "", 218., "", 
  5.101416*^6, 778.202, 20.4, 3.043, 1.726, 4449.898, 1., 265.91, 10.59, "", 
  "", "", "", 74.05, 0.708}, {"PSE", "Asia", "Palestine", "2021-05-16", 
  303827., 169., 296.571, 3428., 5., 10., 59557.386, 33.128, 58.135, 671.97, 
  0.98, 1.96, 0.53, "", "", "", "", "", "", "", "", 2999., "", "", 0.588, "", 
  "", "", "", "tests performed", 467133., 271828., 195305., "", 867., 9.16, 
  5.33, 3.83, 170., "", 5.101416*^6, 778.202, 20.4, 3.043, 1.726, 4449.898, 
  1., 265.91, 10.59, "", "", "", "", 74.05, 0.708}, 
 {"PSE", "Asia", "Palestine", "2021-05-17", 304074., 247., 260.714, 3437., 
  9., 8.429, 59605.804, 48.418, 51.106, 673.735, 1.764, 1.652, 0.52, "", "", 
  "", "", "", "", "", "", 2924., "", "", 0.573, "", "", "", "", 
  "tests performed", 469113., 273438., 195675., 1980., 880., 9.2, 5.36, 3.84, 
  173., "", 5.101416*^6, 778.202, 20.4, 3.043, 1.726, 4449.898, 1., 265.91, 
  10.59, "", "", "", "", 74.05, 0.708}, {"PSE", "Asia", "Palestine", 
  "2021-05-18", 304074., 0., 185.286, 3437., 0., 6.286, 59605.804, 0., 36.32, 
  673.735, 0., 1.232, 0.54, "", "", "", "", "", "", "", "", 2375., "", "", 
  0.466, "", "", "", "", "tests performed", 471417., 275305., 196112., 2304., 
  940., 9.24, 5.4, 3.84, 184., "", 5.101416*^6, 778.202, 20.4, 3.043, 1.726, 
  4449.898, 1., 265.91, 10.59, "", "", "", "", 74.05, 0.708}, 
 {"PSE", "Asia", "Palestine", "2021-05-19", 304532., 458., 180.286, 3448., 
  11., 6.714, 59695.583, 89.779, 35.34, 675.891, 2.156, 1.316, 0.66, "", "", 
  "", "", "", "", "", "", 1375., "", "", 0.27, "", "", "", "", 
  "tests performed", 472617., 276464., 196153., 1200., 842., 9.26, 5.42, 
  3.85, 165., "", 5.101416*^6, 778.202, 20.4, 3.043, 1.726, 4449.898, 1., 
  265.91, 10.59, "", "", "", "", 74.05, 0.708}, 
 {"PSE", "Asia", "Palestine", "2021-05-20", 304532., 0., 180.286, 3448., 0., 
  6.714, 59695.583, 0., 35.34, 675.891, 0., 1.316, 0.72, "", "", "", "", "", 
  "", "", "", 1591., "", "", 0.312, 2008., 0.394, 0.09, 11.1, 
  "tests performed", 475965., 279505., 196460., 3348., 1314., 9.33, 5.48, 
  3.85, 258., "", 5.101416*^6, 778.202, 20.4, 3.043, 1.726, 4449.898, 1., 
  265.91, 10.59, "", "", "", "", 74.05, 0.708}, 
 {"PSE", "Asia", "Palestine", "2021-05-21", 304968., 436., 242.571, 3452., 
  4., 7.286, 59781.049, 85.466, 47.55, 676.675, 0.784, 1.428, 0.83, "", "", 
  "", "", "", "", "", "", 1725., "", "", 0.338, 2021., 0.396, 0.12, 8.3, 
  "tests performed", "", "", "", "", 1634., "", "", "", 320., "", 
  5.101416*^6, 778.202, 20.4, 3.043, 1.726, 4449.898, 1., 265.91, 10.59, "", 
  "", "", "", 74.05, 0.708}, {"PSE", "Asia", "Palestine", "2021-05-22", 
  305201., 233., 220.429, 3459., 7., 5.143, 59826.723, 45.674, 43.209, 
  678.047, 1.372, 1.008, 0.9, "", "", "", "", "", "", "", "", 1725., "", "", 
  0.338, 2102., 0.412, 0.105, 9.5, "tests performed", "", "", "", "", 1938., 
  "", "", "", 380., "", 5.101416*^6, 778.202, 20.4, 3.043, 1.726, 4449.898, 
  1., 265.91, 10.59, "", "", "", "", 74.05, 0.708}, 
 {"PSE", "Asia", "Palestine", "2021-05-23", 305201., 0., 196.286, 3459., 0., 
  4.429, 59826.723, 0., 38.477, 678.047, 0., 0.868, 0.96, "", "", "", "", "", 
  "", "", "", 2267., "", "", 0.444, 1997., 0.391, 0.098, 10.2, 
  "tests performed", "", "", "", "", 2243., "", "", "", 440., "", 
  5.101416*^6, 778.202, 20.4, 3.043, 1.726, 4449.898, 1., 265.91, 10.59, "", 
  "", "", "", 74.05, 0.708}, {"PSE", "Asia", "Palestine", "2021-05-24", 
  305777., 576., 243.286, 3470., 11., 4.714, 59939.632, 112.91, 47.69, 
  680.203, 2.156, 0.924, 1.13, "", "", "", "", "", "", "", "", 3126., "", "", 
  0.613, 2026., 0.397, 0.12, 8.3, "tests performed", "", "", "", "", 2287., 
  "", "", "", 448., "", 5.101416*^6, 778.202, 20.4, 3.043, 1.726, 4449.898, 
  1., 265.91, 10.59, "", "", "", "", 74.05, 0.708}, 
 {"PSE", "Asia", "Palestine", "2021-05-25", 306334., 557., 322.857, 3480., 
  10., 6.143, 60048.818, 109.185, 63.288, 682.164, 1.96, 1.204, 1.17, "", "", 
  "", "", "", "", "", "", 3568., "", "", 0.699, 2197., 0.431, 0.147, 6.8, 
  "tests performed", "", "", "", "", 2285., "", "", "", 448., "", 
  5.101416*^6, 778.202, 20.4, 3.043, 1.726, 4449.898, 1., 265.91, 10.59, "", 
  "", "", "", 74.05, 0.708}, {"PSE", "Asia", "Palestine", "2021-05-26", 
  306795., 461., 323.286, 3483., 3., 5., 60139.185, 90.367, 63.372, 682.752, 
  0.588, 0.98, 1.12, "", "", "", "", "", "", "", "", 3244., "", "", 0.636, 
  2464., 0.483, 0.131, 7.6, "tests performed", 489698., 293238., 196460., "", 
  2440., 9.6, 5.75, 3.85, 478., "", 5.101416*^6, 778.202, 20.4, 3.043, 1.726, 
  4449.898, 1., 265.91, 10.59, "", "", "", "", 74.05, 0.708}, 
 {"PSE", "Asia", "Palestine", "2021-05-27", 306795., 0., 323.286, 3483., 0., 
  5., 60139.185, 0., 63.372, 682.752, 0., 0.98, 1.08, "", "", "", "", "", "", 
  "", "", 2997., "", "", 0.587, 2665., 0.522, 0.121, 8.2, "tests performed", 
  508046., 296172., 211874., 18348., 4583., 9.96, 5.81, 4.15, 898., "", 
  5.101416*^6, 778.202, 20.4, 3.043, 1.726, 4449.898, 1., 265.91, 10.59, "", 
  "", "", "", 74.05, 0.708}, {"PSE", "Asia", "Palestine", "2021-05-28", 
  307569., 774., 371.571, 3489., 6., 5.286, 60290.907, 151.723, 72.837, 
  683.928, 1.176, 1.036, 1.16, "", "", "", "", "", "", "", "", 2440., "", "", 
  0.478, 2767., 0.542, 0.134, 7.4, "tests performed", "", "", "", "", 5260., 
  "", "", "", 1031., "", 5.101416*^6, 778.202, 20.4, 3.043, 1.726, 4449.898, 
  1., 265.91, 10.59, "", "", "", "", 74.05, 0.708}, 
 {"PSE", "Asia", "Palestine", "2021-05-29", 307838., 269., 376.714, 3492., 
  3., 4.714, 60343.638, 52.73, 73.845, 684.516, 0.588, 0.924, 1.06, "", "", 
  "", "", "", "", "", "", 1631., "", "", 0.32, 2753., 0.54, 0.137, 7.3, 
  "tests performed", 522096., 304889., 217207., "", 5936., 10.23, 5.98, 4.26, 
  1164., "", 5.101416*^6, 778.202, 20.4, 3.043, 1.726, 4449.898, 1., 265.91, 
  10.59, "", "", "", "", 74.05, 0.708}, {"PSE", "Asia", "Palestine", 
  "2021-05-30", 308048., 210., 406.714, 3495., 3., 5.143, 60384.803, 41.165, 
  79.726, 685.104, 0.588, 1.008, 0.99, "", "", "", "", "", "", "", "", 2605., 
  "", "", 0.511, 2802., 0.549, 0.145, 6.9, "tests performed", "", "", "", "", 
  6953., "", "", "", 1363., "", 5.101416*^6, 778.202, 20.4, 3.043, 1.726, 
  4449.898, 1., 265.91, 10.59, "", "", "", "", 74.05, 0.708}, 
 {"PSE", "Asia", "Palestine", "2021-05-31", 308350., 302., 367.571, 3497., 
  2., 3.857, 60444.002, 59.199, 72.053, 685.496, 0.392, 0.756, 0.93, "", "", 
  "", "", "", "", "", "", 3178., "", "", 0.623, 2809., 0.551, 0.131, 7.6, 
  "tests performed", 540908., 318134., 222774., "", 7970., 10.6, 6.24, 4.37, 
  1562., "", 5.101416*^6, 778.202, 20.4, 3.043, 1.726, 4449.898, 1., 265.91, 
  10.59, "", "", "", "", 74.05, 0.708}, {"PSE", "Asia", "Palestine", 
  "2021-06-01", 308732., 382., 342.571, 3503., 6., 3.286, 60518.883, 74.881, 
  67.152, 686.672, 1.176, 0.644, 0.92, "", "", "", "", "", "", "", "", 3320., 
  "", "", 0.651, 2774., 0.544, 0.123, 8.1, "tests performed", 556060., 
  330154., 225906., 15152., 9807., 10.9, 6.47, 4.43, 1922., "", 5.101416*^6, 
  778.202, 20.4, 3.043, 1.726, 4449.898, 1., 265.91, 10.59, "", "", "", "", 
  74.05, 0.708}, {"PSE", "Asia", "Palestine", "2021-06-02", 309036., 304., 
  320.143, 3507., 4., 3.429, 60578.475, 59.591, 62.756, 687.456, 0.784, 
  0.672, 0.9, "", "", "", "", "", "", "", "", 2751., "", "", 0.539, 2703., 
  0.53, 0.118, 8.4, "tests performed", 572343., 344260., 228083., 16283., 
  11806., 11.22, 6.75, 4.47, 2314., "", 5.101416*^6, 778.202, 20.4, 3.043, 
  1.726, 4449.898, 1., 265.91, 10.59, "", "", "", "", 74.05, 0.708}, 
 {"PSE", "Asia", "Palestine", "2021-06-03", 309333., 297., 362.571, 3509., 
  2., 3.714, 60636.694, 58.219, 71.073, 687.848, 0.392, 0.728, 0.92, "", "", 
  "", "", "", "", "", "", 2382., "", "", 0.467, 2615., 0.513, 0.139, 7.2, 
  "tests performed", 590487., 359349., 231138., 18144., 11777., 11.57, 7.04, 
  4.53, 2309., "", 5.101416*^6, 778.202, 20.4, 3.043, 1.726, 4449.898, 1., 
  265.91, 10.59, "", "", "", "", 74.05, 0.708}, 
 {"PSE", "Asia", "Palestine", "2021-06-04", 309644., 311., 296.429, 3511., 
  2., 3.143, 60697.657, 60.963, 58.107, 688.24, 0.392, 0.616, 0.87, "", "", 
  "", "", "", "", "", "", 2047., "", "", 0.401, 2559., 0.502, 0.116, 8.6, 
  "tests performed", 607122., 372827., 234295., 16635., 13150., 11.9, 7.31, 
  4.59, 2578., "", 5.101416*^6, 778.202, 20.4, 3.043, 1.726, 4449.898, 1., 
  265.91, 10.59, "", "", "", "", 74.05, 0.708}, 
 {"PSE", "Asia", "Palestine", "2021-06-05", 309853., 209., 287.857, 3516., 
  5., 3.429, 60738.626, 40.969, 56.427, 689.22, 0.98, 0.672, 0.87, "", "", 
  "", "", "", "", "", "", 1507., "", "", 0.295, 2541., 0.498, 0.113, 8.8, 
  "tests performed", 607832., 373478., 234354., 710., 12248., 11.91, 7.32, 
  4.59, 2401., "", 5.101416*^6, 778.202, 20.4, 3.043, 1.726, 4449.898, 1., 
  265.91, 10.59, "", "", "", "", 74.05, 0.708}, 
 {"PSE", "Asia", "Palestine", "2021-06-06", 310026., 173., 282.571, 3517., 
  1., 3.143, 60772.538, 33.912, 55.391, 689.416, 0.196, 0.616, 0.87, "", "", 
  "", "", "", "", "", "", 3156., "", "", 0.619, 2620., 0.514, 0.108, 9.3, 
  "tests performed", "", "", "", "", "", "", "", "", "", "", 5.101416*^6, 
  778.202, 20.4, 3.043, 1.726, 4449.898, 1., 265.91, 10.59, "", "", "", "", 
  74.05, 0.708}, {"PSE", "Asia", "Palestine", "2021-06-07", 310026., 0., 
  239.429, 3517., 0., 2.857, 60772.538, 0., 46.934, 689.416, 0., 0.56, "", 
  "", "", "", "", "", "", "", "", 3156., "", "", 0.619, 2617., 0.513, 0.091, 
  10.9, "tests performed", "", "", "", "", "", "", "", "", "", "", 
  5.101416*^6, 778.202, 20.4, 3.043, 1.726, 4449.898, 1., 265.91, 10.59, "", 
  "", "", "", 74.05, 0.708}, {"PAN", "North America", "Panama", "2020-03-09", 
  "", "", "", "", "", "", "", "", "", "", "", "", "", "", "", "", "", "", "", 
  "", "", "", 107., 0.025, "", "", "", "", "", "tests performed", "", "", "", 
  "", "", "", "", "", "", 8.33, 4.314768*^6, 55.133, 29.7, 7.918, 5.03, 
  22267.037, 2.2, 128.346, 8.33, 2.4, 9.9, "", 2.3, 78.51, 0.815}, 
 {"PAN", "North America", "Panama", "2020-03-10", 1., 1., "", "", "", "", 
  0.232, 0.232, "", "", "", "", "", "", "", "", "", "", "", "", "", 31., 
  138., 0.032, 0.007, "", "", "", "", "tests performed", "", "", "", "", "", 
  "", "", "", "", 8.33, 4.314768*^6, 55.133, 29.7, 7.918, 5.03, 22267.037, 
  2.2, 128.346, 8.33, 2.4, 9.9, "", 2.3, 78.51, 0.815}, 
 {"PAN", "North America", "Panama", "2020-03-11", 8., 7., "", 1., 1., "", 
  1.854, 1.622, "", 0.232, 0.232, "", "", "", "", "", "", "", "", "", "", 
  42., 180., 0.042, 0.01, "", "", "", "", "tests performed", "", "", "", "", 
  "", "", "", "", "", 8.33, 4.314768*^6, 55.133, 29.7, 7.918, 5.03, 
  22267.037, 2.2, 128.346, 8.33, 2.4, 9.9, "", 2.3, 78.51, 0.815}, 
 {"PAN", "North America", "Panama", "2020-03-12", 11., 3., "", 1., 0., "", 
  2.549, 0.695, "", 0.232, 0., "", "", "", "", "", "", "", "", "", "", 194., 
  374., 0.087, 0.045, "", "", "", "", "tests performed", "", "", "", "", "", 
  "", "", "", "", 19.44, 4.314768*^6, 55.133, 29.7, 7.918, 5.03, 22267.037, 
  2.2, 128.346, 8.33, 2.4, 9.9, "", 2.3, 78.51, 0.815}, 
 {"PAN", "North America", "Panama", "2020-03-13", 27., 16., "", 1., 0., "", 
  6.258, 3.708, "", 0.232, 0., "", "", "", "", "", "", "", "", "", "", 239., 
  613., 0.142, 0.055, "", "", "", "", "tests performed", "", "", "", "", "", 
  "", "", "", "", 44.44, 4.314768*^6, 55.133, 29.7, 7.918, 5.03, 22267.037, 
  2.2, 128.346, 8.33, 2.4, 9.9, "", 2.3, 78.51, 0.815}, 
 {"PAN", "North America", "Panama", "2020-03-14", 36., 9., "", 1., 0., "", 
  8.343, 2.086, "", 0.232, 0., "", "", "", "", "", "", "", "", "", "", 201., 
  814., 0.189, 0.047, "", "", "", "", "tests performed", "", "", "", "", "", 
  "", "", "", "", 44.44, 4.314768*^6, 55.133, 29.7, 7.918, 5.03, 22267.037, 
  2.2, 128.346, 8.33, 2.4, 9.9, "", 2.3, 78.51, 0.815}, 
 {"PAN", "North America", "Panama", "2020-03-15", 43., 7., 6.143, 1., 0., 
  0.143, 9.966, 1.622, 1.424, 0.232, 0., 0.033, "", "", "", "", "", "", "", 
  "", "", 107., 921., 0.213, 0.025, "", "", "", "", "tests performed", "", 
  "", "", "", "", "", "", "", "", 44.44, 4.314768*^6, 55.133, 29.7, 7.918, 
  5.03, 22267.037, 2.2, 128.346, 8.33, 2.4, 9.9, "", 2.3, 78.51, 0.815}, 
 {"PAN", "North America", "Panama", "2020-03-16", 55., 12., 7.857, 1., 0., 
  0.143, 12.747, 2.781, 1.821, 0.232, 0., 0.033, "", "", "", "", "", "", "", 
  "", "", 83., 1004., 0.233, 0.019, 128., 0.03, 0.061, 16.3, 
  "tests performed", "", "", "", "", "", "", "", "", "", 48.15, 4.314768*^6, 
  55.133, 29.7, 7.918, 5.03, 22267.037, 2.2, 128.346, 8.33, 2.4, 9.9, "", 
  2.3, 78.51, 0.815}, {"PAN", "North America", "Panama", "2020-03-17", 69., 
  14., 9.714, 1., 0., 0.143, 15.992, 3.245, 2.251, 0.232, 0., 0.033, "", "", 
  "", "", "", "", "", "", "", 241., 1245., 0.289, 0.056, 158., 0.037, 0.061, 
  16.3, "tests performed", "", "", "", "", "", "", "", "", "", 51.85, 
  4.314768*^6, 55.133, 29.7, 7.918, 5.03, 22267.037, 2.2, 128.346, 8.33, 2.4, 
  9.9, "", 2.3, 78.51, 0.815}, {"PAN", "North America", "Panama", 
  "2020-03-18", 86., 17., 11.143, 1., 0., 0., 19.932, 3.94, 2.582, 0.232, 0., 
  0., "", "", "", "", "", "", "", "", "", 210., 1455., 0.337, 0.049, 182., 
  0.042, 0.061, 16.3, "tests performed", "", "", "", "", "", "", "", "", "", 
  51.85, 4.314768*^6, 55.133, 29.7, 7.918, 5.03, 22267.037, 2.2, 128.346, 
  8.33, 2.4, 9.9, "", 2.3, 78.51, 0.815}, {"PAN", "North America", "Panama", 
  "2020-03-19", 109., 23., 14., 1., 0., 0., 25.262, 5.331, 3.245, 0.232, 0., 
  0., "", "", "", "", "", "", "", "", "", 313., 1768., 0.41, 0.073, 199., 
  0.046, 0.07, 14.2, "tests performed", "", "", "", "", "", "", "", "", "", 
  51.85, 4.314768*^6, 55.133, 29.7, 7.918, 5.03, 22267.037, 2.2, 128.346, 
  8.33, 2.4, 9.9, "", 2.3, 78.51, 0.815}, {"PAN", "North America", "Panama", 
  "2020-03-20", 137., 28., 15.714, 1., 0., 0., 31.751, 6.489, 3.642, 0.232, 
  0., 0., 2.24, "", "", "", "", "", "", "", "", 401., 2169., 0.503, 0.093, 
  222., 0.051, 0.071, 14.1, "tests performed", "", "", "", "", "", "", "", 
  "", "", 59.26, 4.314768*^6, 55.133, 29.7, 7.918, 5.03, 22267.037, 2.2, 
  128.346, 8.33, 2.4, 9.9, "", 2.3, 78.51, 0.815}, 
 {"PAN", "North America", "Panama", "2020-03-21", 200., 63., 23.429, 1., 0., 
  0., 46.352, 14.601, 5.43, 0.232, 0., 0., 2.25, "", "", "", "", "", "", "", 
  "", 303., 2472., 0.573, 0.07, 237., 0.055, 0.099, 10.1, "tests performed", 
  "", "", "", "", "", "", "", "", "", 59.26, 4.314768*^6, 55.133, 29.7, 
  7.918, 5.03, 22267.037, 2.2, 128.346, 8.33, 2.4, 9.9, "", 2.3, 78.51, 
  0.815}, {"PAN", "North America", "Panama", "2020-03-22", 313., 113., 
  38.571, 3., 2., 0.286, 72.542, 26.189, 8.939, 0.695, 0.464, 0.066, 2.23, 
  "", "", "", "", "", "", "", "", 627., 3099., 0.718, 0.145, 311., 0.072, 
  0.124, 8.1, "tests performed", "", "", "", "", "", "", "", "", "", 59.26, 
  4.314768*^6, 55.133, 29.7, 7.918, 5.03, 22267.037, 2.2, 128.346, 8.33, 2.4, 
  9.9, "", 2.3, 78.51, 0.815}, {"PAN", "North America", "Panama", 
  "2020-03-23", 345., 32., 41.429, 6., 3., 0.714, 79.958, 7.416, 9.602, 
  1.391, 0.695, 0.166, 2.15, "", "", "", "", "", "", "", "", 286., 3385., 
  0.785, 0.066, 340., 0.079, 0.122, 8.2, "tests performed", "", "", "", "", 
  "", "", "", "", "", 70.37, 4.314768*^6, 55.133, 29.7, 7.918, 5.03, 
  22267.037, 2.2, 128.346, 8.33, 2.4, 9.9, "", 2.3, 78.51, 0.815}, 
 {"PAN", "North America", "Panama", "2020-03-24", 345., 0., 39.429, 6., 0., 
  0.714, 79.958, 0., 9.138, 1.391, 0., 0.166, 2.09, "", "", "", "", "", "", 
  "", "", 305., 3690., 0.855, 0.071, 349., 0.081, 0.113, 8.9, 
  "tests performed", "", "", "", "", "", "", "", "", "", 75.93, 4.314768*^6, 
  55.133, 29.7, 7.918, 5.03, 22267.037, 2.2, 128.346, 8.33, 2.4, 9.9, "", 
  2.3, 78.51, 0.815}, {"PAN", "North America", "Panama", "2020-03-25", 443., 
  98., 51., 8., 2., 1., 102.671, 22.713, 11.82, 1.854, 0.464, 0.232, 2.07, 
  "", "", "", "", "", "", "", "", 558., 4248., 0.985, 0.129, 399., 0.092, 
  0.128, 7.8, "tests performed", "", "", "", "", "", "", "", "", "", 79.63, 
  4.314768*^6, 55.133, 29.7, 7.918, 5.03, 22267.037, 2.2, 128.346, 8.33, 2.4, 
  9.9, "", 2.3, 78.51, 0.815}, {"PAN", "North America", "Panama", 
  "2020-03-26", 558., 115., 64.143, 8., 0., 1., 129.323, 26.653, 14.866, 
  1.854, 0., 0.232, 2.02, "", "", "", "", "", "", "", "", 608., 4856., 1.125, 
  0.141, 441., 0.102, 0.145, 6.9, "tests performed", "", "", "", "", "", "", 
  "", "", "", 79.63, 4.314768*^6, 55.133, 29.7, 7.918, 5.03, 22267.037, 2.2, 
  128.346, 8.33, 2.4, 9.9, "", 2.3, 78.51, 0.815}, 
 {"PAN", "North America", "Panama", "2020-03-27", 674., 116., 76.714, 9., 1., 
  1.143, 156.208, 26.884, 17.779, 2.086, 0.232, 0.265, 1.95, "", "", "", "", 
  "", "", "", "", 366., 5222., 1.21, 0.085, 436., 0.101, 0.176, 5.7, 
  "tests performed", "", "", "", "", "", "", "", "", "", 79.63, 4.314768*^6, 
  55.133, 29.7, 7.918, 5.03, 22267.037, 2.2, 128.346, 8.33, 2.4, 9.9, "", 
  2.3, 78.51, 0.815}, {"PAN", "North America", "Panama", "2020-03-28", 786., 
  112., 83.714, 14., 5., 1.857, 182.165, 25.957, 19.402, 3.245, 1.159, 0.43, 
  1.88, "", "", "", "", "", "", "", "", 540., 5762., 1.335, 0.125, 470., 
  0.109, 0.178, 5.6, "tests performed", "", "", "", "", "", "", "", "", "", 
  79.63, 4.314768*^6, 55.133, 29.7, 7.918, 5.03, 22267.037, 2.2, 128.346, 
  8.33, 2.4, 9.9, "", 2.3, 78.51, 0.815}, {"PAN", "North America", "Panama", 
  "2020-03-29", 901., 115., 84., 17., 3., 2., 208.818, 26.653, 19.468, 3.94, 
  0.695, 0.464, 1.82, "", "", "", "", "", "", "", "", 398., 6160., 1.428, 
  0.092, 437., 0.101, 0.192, 5.2, "tests performed", "", "", "", "", "", "", 
  "", "", "", 79.63, 4.314768*^6, 55.133, 29.7, 7.918, 5.03, 22267.037, 2.2, 
  128.346, 8.33, 2.4, 9.9, "", 2.3, 78.51, 0.815}, 
 {"PAN", "North America", "Panama", "2020-03-30", 989., 88., 92., 24., 7., 
  2.571, 229.213, 20.395, 21.322, 5.562, 1.622, 0.596, 1.77, "", "", "", "", 
  "", "", "", "", 422., 6582., 1.525, 0.098, 457., 0.106, 0.201, 5., 
  "tests performed", "", "", "", "", "", "", "", "", "", 79.63, 4.314768*^6, 
  55.133, 29.7, 7.918, 5.03, 22267.037, 2.2, 128.346, 8.33, 2.4, 9.9, "", 
  2.3, 78.51, 0.815}, {"PAN", "North America", "Panama", "2020-03-31", 1181., 
  192., 119.429, 30., 6., 3.429, 273.711, 44.498, 27.679, 6.953, 1.391, 
  0.795, 1.73, "", "", "", "", "", "", "", "", 362., 6944., 1.609, 0.084, 
  465., 0.108, 0.257, 3.9, "tests performed", "", "", "", "", "", "", "", "", 
  "", 79.63, 4.314768*^6, 55.133, 29.7, 7.918, 5.03, 22267.037, 2.2, 128.346, 
  8.33, 2.4, 9.9, "", 2.3, 78.51, 0.815}, {"PAN", "North America", "Panama", 
  "2020-04-01", 1181., 0., 105.429, 30., 0., 3.143, 273.711, 0., 24.434, 
  6.953, 0., 0.728, 1.65, "", "", "", "", "", "", "", "", 389., 7333., 1.7, 
  0.09, 441., 0.102, 0.239, 4.2, "tests performed", "", "", "", "", "", "", 
  "", "", "", 79.63, 4.314768*^6, 55.133, 29.7, 7.918, 5.03, 22267.037, 2.2, 
  128.346, 8.33, 2.4, 9.9, "", 2.3, 78.51, 0.815}, 
 {"PAN", "North America", "Panama", "2020-04-02", 1317., 136., 108.429, 32., 
  2., 3.429, 305.231, 31.52, 25.13, 7.416, 0.464, 0.795, 1.61, "", "", "", 
  "", "", "", "", "", 608., 7941., 1.84, 0.141, 441., 0.102, 0.246, 4.1, 
  "tests performed", "", "", "", "", "", "", "", "", "", 79.63, 4.314768*^6, 
  55.133, 29.7, 7.918, 5.03, 22267.037, 2.2, 128.346, 8.33, 2.4, 9.9, "", 
  2.3, 78.51, 0.815}, {"PAN", "North America", "Panama", "2020-04-03", 1475., 
  158., 114.429, 37., 5., 4., 341.849, 36.618, 26.52, 8.575, 1.159, 0.927, 
  1.58, "", "", "", "", "", "", "", "", 753., 8694., 2.015, 0.175, 496., 
  0.115, 0.231, 4.3, "tests performed", "", "", "", "", "", "", "", "", "", 
  90.74, 4.314768*^6, 55.133, 29.7, 7.918, 5.03, 22267.037, 2.2, 128.346, 
  8.33, 2.4, 9.9, "", 2.3, 78.51, 0.815}, {"PAN", "North America", "Panama", 
  "2020-04-04", 1673., 198., 126.714, 41., 4., 3.857, 387.738, 45.889, 
  29.368, 9.502, 0.927, 0.894, 1.55, "", "", "", "", "", "", "", "", 562., 
  9256., 2.145, 0.13, 499., 0.116, 0.254, 3.9, "tests performed", "", "", "", 
  "", "", "", "", "", "", 90.74, 4.314768*^6, 55.133, 29.7, 7.918, 5.03, 
  22267.037, 2.2, 128.346, 8.33, 2.4, 9.9, "", 2.3, 78.51, 0.815}, 
 {"PAN", "North America", "Panama", "2020-04-05", 1801., 128., 128.571, 46., 
  5., 4.143, 417.404, 29.666, 29.798, 10.661, 1.159, 0.96, 1.51, "", "", "", 
  "", "", "", "", "", 493., 9749., 2.259, 0.114, 513., 0.119, 0.251, 4., 
  "tests performed", "", "", "", "", "", "", "", "", "", 90.74, 4.314768*^6, 
  55.133, 29.7, 7.918, 5.03, 22267.037, 2.2, 128.346, 8.33, 2.4, 9.9, "", 
  2.3, 78.51, 0.815}, {"PAN", "North America", "Panama", "2020-04-06", 1988., 
  187., 142.714, 54., 8., 4.286, 460.743, 43.34, 33.076, 12.515, 1.854, 
  0.993, 1.5, "", "", "", "", "", "", "", "", 548., 10297., 2.386, 0.127, 
  531., 0.123, 0.269, 3.7, "tests performed", "", "", "", "", "", "", "", "", 
  "", 90.74, 4.314768*^6, 55.133, 29.7, 7.918, 5.03, 22267.037, 2.2, 128.346, 
  8.33, 2.4, 9.9, "", 2.3, 78.51, 0.815}, {"PAN", "North America", "Panama", 
  "2020-04-07", 2100., 112., 131.286, 55., 1., 3.571, 486.701, 25.957, 
  30.427, 12.747, 0.232, 0.828, 1.46, "", "", "", "", "", "", "", "", 384., 
  10681., 2.475, 0.089, 534., 0.124, 0.246, 4.1, "tests performed", "", "", 
  "", "", "", "", "", "", "", 90.74, 4.314768*^6, 55.133, 29.7, 7.918, 5.03, 
  22267.037, 2.2, 128.346, 8.33, 2.4, 9.9, "", 2.3, 78.51, 0.815}, 
 {"PAN", "North America", "Panama", "2020-04-08", 2249., 149., 152.571, 59., 
  4., 4.143, 521.233, 34.533, 35.36, 13.674, 0.927, 0.96, 1.44, "", "", "", 
  "", "", "", "", "", 1095., 11776., 2.729, 0.254, 635., 0.147, 0.24, 4.2, 
  "tests performed", "", "", "", "", "", "", "", "", "", 90.74, 4.314768*^6, 
  55.133, 29.7, 7.918, 5.03, 22267.037, 2.2, 128.346, 8.33, 2.4, 9.9, "", 
  2.3, 78.51, 0.815}, {"PAN", "North America", "Panama", "2020-04-09", 2528., 
  279., 173., 63., 4., 4.429, 585.895, 64.662, 40.095, 14.601, 0.927, 1.026, 
  1.4, "", "", "", "", "", "", "", "", 676., 12452., 2.886, 0.157, 644., 
  0.149, 0.269, 3.7, "tests performed", "", "", "", "", "", "", "", "", "", 
  90.74, 4.314768*^6, 55.133, 29.7, 7.918, 5.03, 22267.037, 2.2, 128.346, 
  8.33, 2.4, 9.9, "", 2.3, 78.51, 0.815}, {"PAN", "North America", "Panama", 
  "2020-04-10", 2752., 224., 182.429, 66., 3., 4.143, 637.809, 51.915, 42.28, 
  15.296, 0.695, 0.96, 1.36, "", "", "", "", "", "", "", "", 1046., 13498., 
  3.128, 0.242, 686., 0.159, 0.266, 3.8, "tests performed", "", "", "", "", 
  "", "", "", "", "", 90.74, 4.314768*^6, 55.133, 29.7, 7.918, 5.03, 
  22267.037, 2.2, 128.346, 8.33, 2.4, 9.9, "", 2.3, 78.51, 0.815}, 
 {"PAN", "North America", "Panama", "2020-04-11", 2974., 222., 185.857, 74., 
  8., 4.714, 689.261, 51.451, 43.075, 17.15, 1.854, 1.093, 1.32, "", "", "", 
  "", "", "", "", "", 862., 14360., 3.328, 0.2, 729., 0.169, 0.255, 3.9, 
  "tests performed", "", "", "", "", "", "", "", "", "", 90.74, 4.314768*^6, 
  55.133, 29.7, 7.918, 5.03, 22267.037, 2.2, 128.346, 8.33, 2.4, 9.9, "", 
  2.3, 78.51, 0.815}, {"PAN", "North America", "Panama", "2020-04-12", 3234., 
  260., 204.714, 79., 5., 4.714, 749.519, 60.258, 47.445, 18.309, 1.159, 
  1.093, 1.28, "", "", "", "", "", "", "", "", 625., 14985., 3.473, 0.145, 
  748., 0.173, 0.274, 3.7, "tests performed", "", "", "", "", "", "", "", "", 
  "", 90.74, 4.314768*^6, 55.133, 29.7, 7.918, 5.03, 22267.037, 2.2, 128.346, 
  8.33, 2.4, 9.9, "", 2.3, 78.51, 0.815}, {"PAN", "North America", "Panama", 
  "2020-04-13", 3400., 166., 201.714, 87., 8., 4.714, 787.991, 38.473, 46.75, 
  20.163, 1.854, 1.093, 1.24, "", "", "", "", "", "", "", "", 412., 15397., 
  3.568, 0.095, 729., 0.169, 0.277, 3.6, "tests performed", "", "", "", "", 
  "", "", "", "", "", 90.74, 4.314768*^6, 55.133, 29.7, 7.918, 5.03, 
  22267.037, 2.2, 128.346, 8.33, 2.4, 9.9, "", 2.3, 78.51, 0.815}, 
 {"PAN", "North America", "Panama", "2020-04-14", 3472., 72., 196., 94., 7., 
  5.571, 804.678, 16.687, 45.425, 21.786, 1.622, 1.291, 1.2, "", "", "", "", 
  "", "", "", "", 486., 15883., 3.681, 0.113, 743., 0.172, 0.264, 3.8, 
  "tests performed", "", "", "", "", "", "", "", "", "", 90.74, 4.314768*^6, 
  55.133, 29.7, 7.918, 5.03, 22267.037, 2.2, 128.346, 8.33, 2.4, 9.9, "", 
  2.3, 78.51, 0.815}, {"PAN", "North America", "Panama", "2020-04-15", 3574., 
  102., 189.286, 95., 1., 5.143, 828.318, 23.64, 43.869, 22.017, 0.232, 
  1.192, 1.17, "", "", "", "", "", "", "", "", 785., 16668., 3.863, 0.182, 
  699., 0.162, 0.271, 3.7, "tests performed", "", "", "", "", "", "", "", "", 
  "", 90.74, 4.314768*^6, 55.133, 29.7, 7.918, 5.03, 22267.037, 2.2, 128.346, 
  8.33, 2.4, 9.9, "", 2.3, 78.51, 0.815}, {"PAN", "North America", "Panama", 
  "2020-04-16", 3751., 177., 174.714, 103., 8., 5.714, 869.34, 41.022, 
  40.492, 23.872, 1.854, 1.324, 1.16, "", "", "", "", "", "", "", "", 962., 
  17630., 4.086, 0.223, 740., 0.172, 0.236, 4.2, "tests performed", "", "", 
  "", "", "", "", "", "", "", 90.74, 4.314768*^6, 55.133, 29.7, 7.918, 5.03, 
  22267.037, 2.2, 128.346, 8.33, 2.4, 9.9, "", 2.3, 78.51, 0.815}, 
 {"PAN", "North America", "Panama", "2020-04-17", 4016., 265., 180.571, 109., 
  6., 6.143, 930.757, 61.417, 41.85, 25.262, 1.391, 1.424, 1.15, "", "", "", 
  "", "", "", "", "", 711., 18341., 4.251, 0.165, 692., 0.16, 0.261, 3.8, 
  "tests performed", "", "", "", "", "", "", "", "", "", 90.74, 4.314768*^6, 
  55.133, 29.7, 7.918, 5.03, 22267.037, 2.2, 128.346, 8.33, 2.4, 9.9, "", 
  2.3, 78.51, 0.815}, {"PAN", "North America", "Panama", "2020-04-18", 4210., 
  194., 176.571, 116., 7., 6., 975.719, 44.962, 40.923, 26.884, 1.622, 1.391, 
  1.13, "", "", "", "", "", "", "", "", 497., 18838., 4.366, 0.115, 640., 
  0.148, 0.276, 3.6, "tests performed", "", "", "", "", "", "", "", "", "", 
  93.52, 4.314768*^6, 55.133, 29.7, 7.918, 5.03, 22267.037, 2.2, 128.346, 
  8.33, 2.4, 9.9, "", 2.3, 78.51, 0.815}, {"PAN", "North America", "Panama", 
  "2020-04-19", 4273., 63., 148.429, 120., 4., 5.857, 990.32, 14.601, 34.4, 
  27.811, 0.927, 1.357, 1.13, "", "", "", "", "", "", "", "", 1013., 19851., 
  4.601, 0.235, 695., 0.161, 0.214, 4.7, "tests performed", "", "", "", "", 
  "", "", "", "", "", 93.52, 4.314768*^6, 55.133, 29.7, 7.918, 5.03, 
  22267.037, 2.2, 128.346, 8.33, 2.4, 9.9, "", 2.3, 78.51, 0.815}, 
 {"PAN", "North America", "Panama", "2020-04-20", 4467., 194., 152.429, 126., 
  6., 5.571, 1035.282, 44.962, 35.327, 29.202, 1.391, 1.291, 1.14, "", "", 
  "", "", "", "", "", "", 830., 20681., 4.793, 0.192, 755., 0.175, 0.202, 5., 
  "tests performed", "", "", "", "", "", "", "", "", "", 93.52, 4.314768*^6, 
  55.133, 29.7, 7.918, 5.03, 22267.037, 2.2, 128.346, 8.33, 2.4, 9.9, "", 
  2.3, 78.51, 0.815}, {"PAN", "North America", "Panama", "2020-04-21", 4658., 
  191., 169.429, 136., 10., 6., 1079.548, 44.267, 39.267, 31.52, 2.318, 
  1.391, 1.15, "", "", "", "", "", "", "", "", 871., 21552., 4.995, 0.202, 
  810., 0.188, 0.209, 4.8, "tests performed", "", "", "", "", "", "", "", "", 
  "", 93.52, 4.314768*^6, 55.133, 29.7, 7.918, 5.03, 22267.037, 2.2, 128.346, 
  8.33, 2.4, 9.9, "", 2.3, 78.51, 0.815}, {"PAN", "North America", "Panama", 
  "2020-04-22", 4821., 163., 178.143, 141., 5., 6.571, 1117.325, 37.777, 
  41.287, 32.678, 1.159, 1.523, 1.14, "", "", "", "", "", "", "", "", 1150., 
  22702., 5.261, 0.267, 862., 0.2, 0.207, 4.8, "tests performed", "", "", "", 
  "", "", "", "", "", "", 93.52, 4.314768*^6, 55.133, 29.7, 7.918, 5.03, 
  22267.037, 2.2, 128.346, 8.33, 2.4, 9.9, "", 2.3, 78.51, 0.815}, 
 {"PAN", "North America", "Panama", "2020-04-23", 5166., 345., 202.143, 146., 
  5., 6.143, 1197.283, 79.958, 46.849, 33.837, 1.159, 1.424, 1.14, "", "", 
  "", "", "", "", "", "", 442., 23144., 5.364, 0.102, 788., 0.183, 0.257, 
  3.9, "tests performed", "", "", "", "", "", "", "", "", "", 93.52, 
  4.314768*^6, 55.133, 29.7, 7.918, 5.03, 22267.037, 2.2, 128.346, 8.33, 2.4, 
  9.9, "", 2.3, 78.51, 0.815}, {"PAN", "North America", "Panama", 
  "2020-04-24", 5338., 172., 188.857, 154., 8., 6.429, 1237.146, 39.863, 
  43.77, 35.691, 1.854, 1.49, 1.12, "", "", "", "", "", "", "", "", 759., 
  23903., 5.54, 0.176, 795., 0.184, 0.238, 4.2, "tests performed", "", "", 
  "", "", "", "", "", "", "", 93.52, 4.314768*^6, 55.133, 29.7, 7.918, 5.03, 
  22267.037, 2.2, 128.346, 8.33, 2.4, 9.9, "", 2.3, 78.51, 0.815}, 
 {"PAN", "North America", "Panama", "2020-04-25", 5538., 200., 189.714, 159., 
  5., 6.143, 1283.499, 46.352, 43.969, 36.85, 1.159, 1.424, 1.1, "", "", "", 
  "", "", "", "", "", 1021., 24924., 5.776, 0.237, 869., 0.201, 0.218, 4.6, 
  "tests performed", "", "", "", "", "", "", "", "", "", 93.52, 4.314768*^6, 
  55.133, 29.7, 7.918, 5.03, 22267.037, 2.2, 128.346, 8.33, 2.4, 9.9, "", 
  2.3, 78.51, 0.815}, {"PAN", "North America", "Panama", "2020-04-26", 5779., 
  241., 215.143, 165., 6., 6.429, 1339.354, 55.855, 49.862, 38.241, 1.391, 
  1.49, 1.1, "", "", "", "", "", "", "", "", 1199., 26123., 6.054, 0.278, 
  896., 0.208, 0.24, 4.2, "tests performed", "", "", "", "", "", "", "", "", 
  "", 93.52, 4.314768*^6, 55.133, 29.7, 7.918, 5.03, 22267.037, 2.2, 128.346, 
  8.33, 2.4, 9.9, "", 2.3, 78.51, 0.815}, {"PAN", "North America", "Panama", 
  "2020-04-27", 6021., 242., 222., 167., 2., 5.857, 1395.44, 56.086, 51.451, 
  38.704, 0.464, 1.357, 1.09, "", "", "", "", "", "", "", "", 1098., 27221., 
  6.309, 0.254, 934., 0.216, 0.238, 4.2, "tests performed", "", "", "", "", 
  "", "", "", "", "", 93.52, 4.314768*^6, 55.133, 29.7, 7.918, 5.03, 
  22267.037, 2.2, 128.346, 8.33, 2.4, 9.9, "", 2.3, 78.51, 0.815}, 
 {"PAN", "North America", "Panama", "2020-04-28", 6021., 0., 194.714, 167., 
  0., 4.429, 1395.44, 0., 45.127, 38.704, 0., 1.026, 1.08, "", "", "", "", 
  "", "", "", "", 913., 28134., 6.52, 0.212, 940., 0.218, 0.207, 4.8, 
  "tests performed", "", "", "", "", "", "", "", "", "", 93.52, 4.314768*^6, 
  55.133, 29.7, 7.918, 5.03, 22267.037, 2.2, 128.346, 8.33, 2.4, 9.9, "", 
  2.3, 78.51, 0.815}, {"PAN", "North America", "Panama", "2020-04-29", 6378., 
  357., 222.429, 178., 11., 5.286, 1478.179, 82.739, 51.551, 41.254, 2.549, 
  1.225, 1.08, "", "", "", "", "", "", "", "", 1011., 29145., 6.755, 0.234, 
  920., 0.213, 0.242, 4.1, "tests performed", "", "", "", "", "", "", "", "", 
  "", 93.52, 4.314768*^6, 55.133, 29.7, 7.918, 5.03, 22267.037, 2.2, 128.346, 
  8.33, 2.4, 9.9, "", 2.3, 78.51, 0.815}, {"PAN", "North America", "Panama", 
  "2020-04-30", 6532., 154., 195.143, 188., 10., 6., 1513.871, 35.691, 
  45.227, 43.571, 2.318, 1.391, 1.06, "", "", "", "", "", "", "", "", 884., 
  30029., 6.96, 0.205, 984., 0.228, 0.198, 5., "tests performed", "", "", "", 
  "", "", "", "", "", "", 93.52, 4.314768*^6, 55.133, 29.7, 7.918, 5.03, 
  22267.037, 2.2, 128.346, 8.33, 2.4, 9.9, "", 2.3, 78.51, 0.815}, 
 {"PAN", "North America", "Panama", "2020-05-01", 6720., 188., 197.429, 192., 
  4., 5.429, 1557.442, 43.571, 45.756, 44.498, 0.927, 1.258, 1.05, "", "", 
  "", "", "", "", "", "", 1048., 31077., 7.202, 0.243, 1025., 0.238, 0.193, 
  5.2, "tests performed", "", "", "", "", "", "", "", "", "", 93.52, 
  4.314768*^6, 55.133, 29.7, 7.918, 5.03, 22267.037, 2.2, 128.346, 8.33, 2.4, 
  9.9, "", 2.3, 78.51, 0.815}, {"PAN", "North America", "Panama", 
  "2020-05-02", 7090., 370., 221.714, 197., 5., 5.429, 1643.194, 85.752, 
  51.385, 45.657, 1.159, 1.258, 1.04, "", "", "", "", "", "", "", "", 1467., 
  32544., 7.542, 0.34, 1089., 0.252, 0.204, 4.9, "tests performed", "", "", 
  "", "", "", "", "", "", "", 93.52, 4.314768*^6, 55.133, 29.7, 7.918, 5.03, 
  22267.037, 2.2, 128.346, 8.33, 2.4, 9.9, "", 2.3, 78.51, 0.815}, 
 {"PAN", "North America", "Panama", "2020-05-03", 7090., 0., 187.286, 197., 
  0., 4.571, 1643.194, 0., 43.406, 45.657, 0., 1.059, 1.02, "", "", "", "", 
  "", "", "", "", 996., 33540., 7.773, 0.231, 1060., 0.246, 0.177, 5.7, 
  "tests performed", "", "", "", "", "", "", "", "", "", 93.52, 4.314768*^6, 
  55.133, 29.7, 7.918, 5.03, 22267.037, 2.2, 128.346, 8.33, 2.4, 9.9, "", 
  2.3, 78.51, 0.815}, {"PAN", "North America", "Panama", "2020-05-04", 7197., 
  107., 168., 200., 3., 4.714, 1667.992, 24.799, 38.936, 46.352, 0.695, 
  1.093, 1.03, "", "", "", "", "", "", "", "", 992., 34532., 8.003, 0.23, 
  1044., 0.242, 0.161, 6.2, "tests performed", "", "", "", "", "", "", "", 
  "", "", 93.52, 4.314768*^6, 55.133, 29.7, 7.918, 5.03, 22267.037, 2.2, 
  128.346, 8.33, 2.4, 9.9, "", 2.3, 78.51, 0.815}, 
 {"PAN", "North America", "Panama", "2020-05-05", 7523., 326., 214.571, 210., 
  10., 6.143, 1743.547, 75.554, 49.73, 48.67, 2.318, 1.424, 1.04, "", "", "", 
  "", "", "", "", "", 915., 35447., 8.215, 0.212, 1045., 0.242, 0.205, 4.9, 
  "tests performed", "", "", "", "", "", "", "", "", "", 93.52, 4.314768*^6, 
  55.133, 29.7, 7.918, 5.03, 22267.037, 2.2, 128.346, 8.33, 2.4, 9.9, "", 
  2.3, 78.51, 0.815}, {"PAN", "North America", "Panama", "2020-05-06", 7731., 
  208., 193.286, 218., 8., 5.714, 1791.753, 48.207, 44.796, 50.524, 1.854, 
  1.324, 1.02, "", "", "", "", "", "", "", "", 1412., 36859., 8.543, 0.327, 
  1102., 0.255, 0.175, 5.7, "tests performed", "", "", "", "", "", "", "", 
  "", "", 93.52, 4.314768*^6, 55.133, 29.7, 7.918, 5.03, 22267.037, 2.2, 
  128.346, 8.33, 2.4, 9.9, "", 2.3, 78.51, 0.815}, 
 {"PAN", "North America", "Panama", "2020-05-07", 7868., 137., 190.857, 225., 
  7., 5.286, 1823.505, 31.751, 44.233, 52.146, 1.622, 1.225, 1.01, "", "", 
  "", "", "", "", "", "", 1044., 37903., 8.784, 0.242, 1125., 0.261, 0.17, 
  5.9, "tests performed", "", "", "", "", "", "", "", "", "", 93.52, 
  4.314768*^6, 55.133, 29.7, 7.918, 5.03, 22267.037, 2.2, 128.346, 8.33, 2.4, 
  9.9, "", 2.3, 78.51, 0.815}, {"PAN", "North America", "Panama", 
  "2020-05-08", 8070., 202., 192.857, 231., 6., 5.571, 1870.321, 46.816, 
  44.697, 53.537, 1.391, 1.291, 1., "", "", "", "", "", "", "", "", 1197., 
  39100., 9.062, 0.277, 1146., 0.266, 0.168, 5.9, "tests performed", "", "", 
  "", "", "", "", "", "", "", 93.52, 4.314768*^6, 55.133, 29.7, 7.918, 5.03, 
  22267.037, 2.2, 128.346, 8.33, 2.4, 9.9, "", 2.3, 78.51, 0.815}, 
 {"PAN", "North America", "Panama", "2020-05-09", 8282., 212., 170.286, 237., 
  6., 5.714, 1919.454, 49.134, 39.466, 54.928, 1.391, 1.324, 0.99, "", "", 
  "", "", "", "", "", "", 1265., 40365., 9.355, 0.293, 1117., 0.259, 0.152, 
  6.6, "tests performed", "", "", "", "", "", "", "", "", "", 93.52, 
  4.314768*^6, 55.133, 29.7, 7.918, 5.03, 22267.037, 2.2, 128.346, 8.33, 2.4, 
  9.9, "", 2.3, 78.51, 0.815}, {"PAN", "North America", "Panama", 
  "2020-05-10", 8448., 166., 194., 244., 7., 6.714, 1957.927, 38.473, 44.962, 
  56.55, 1.622, 1.556, 0.99, "", "", "", "", "", "", "", "", 827., 41192., 
  9.547, 0.192, 1093., 0.253, 0.177, 5.6, "tests performed", "", "", "", "", 
  "", "", "", "", "", 93.52, 4.314768*^6, 55.133, 29.7, 7.918, 5.03, 
  22267.037, 2.2, 128.346, 8.33, 2.4, 9.9, "", 2.3, 78.51, 0.815}, 
 {"PAN", "North America", "Panama", "2020-05-11", 8616., 168., 202.714, 249., 
  5., 7., 1996.863, 38.936, 46.982, 57.709, 1.159, 1.622, 0.99, "", "", "", 
  "", "", "", "", "", 980., 42172., 9.774, 0.227, 1091., 0.253, 0.186, 5.4, 
  "tests performed", "", "", "", "", "", "", "", "", "", 93.52, 4.314768*^6, 
  55.133, 29.7, 7.918, 5.03, 22267.037, 2.2, 128.346, 8.33, 2.4, 9.9, "", 
  2.3, 78.51, 0.815}, {"PAN", "North America", "Panama", "2020-05-12", 8783., 
  167., 180., 252., 3., 6., 2035.567, 38.704, 41.717, 58.404, 0.695, 1.391, 
  0.99, "", "", "", "", "", "", "", "", 2389., 44561., 10.328, 0.554, 1302., 
  0.302, 0.138, 7.2, "tests performed", "", "", "", "", "", "", "", "", "", 
  93.52, 4.314768*^6, 55.133, 29.7, 7.918, 5.03, 22267.037, 2.2, 128.346, 
  8.33, 2.4, 9.9, "", 2.3, 78.51, 0.815}, {"PAN", "North America", "Panama", 
  "2020-05-13", 8944., 161., 173.286, 256., 4., 5.429, 2072.881, 37.314, 
  40.161, 59.331, 0.927, 1.258, 0.99, "", "", "", "", "", "", "", "", "", "", 
  "", "", 1147., 0.266, 0.151, 6.6, "tests performed", "", "", "", "", "", 
  "", "", "", "", 89.81, 4.314768*^6, 55.133, 29.7, 7.918, 5.03, 22267.037, 
  2.2, 128.346, 8.33, 2.4, 9.9, "", 2.3, 78.51, 0.815}, 
 {"PAN", "North America", "Panama", "2020-05-14", 9118., 174., 178.571, 260., 
  4., 5., 2113.207, 40.327, 41.386, 60.258, 0.927, 1.159, 0.99, "", "", "", 
  "", "", "", "", "", "", 45221., 10.481, "", 1045., 0.242, 0.171, 5.9, 
  "tests performed", "", "", "", "", "", "", "", "", "", 89.81, 4.314768*^6, 
  55.133, 29.7, 7.918, 5.03, 22267.037, 2.2, 128.346, 8.33, 2.4, 9.9, "", 
  2.3, 78.51, 0.815}, {"PAN", "North America", "Panama", "2020-05-15", 9268., 
  150., 171.143, 266., 6., 5., 2147.972, 34.764, 39.664, 61.649, 1.391, 
  1.159, 0.99, "", "", "", "", "", "", "", "", 868., 46089., 10.682, 0.201, 
  998., 0.231, 0.171, 5.8, "tests performed", "", "", "", "", "", "", "", "", 
  "", 89.81, 4.314768*^6, 55.133, 29.7, 7.918, 5.03, 22267.037, 2.2, 128.346, 
  8.33, 2.4, 9.9, "", 2.3, 78.51, 0.815}, {"PAN", "North America", "Panama", 
  "2020-05-16", 9449., 181., 166.714, 269., 3., 4.571, 2189.921, 41.949, 
  38.638, 62.344, 0.695, 1.059, 1., "", "", "", "", "", "", "", "", 1295., 
  47384., 10.982, 0.3, 1003., 0.232, 0.166, 6., "tests performed", "", "", 
  "", "", "", "", "", "", "", 89.81, 4.314768*^6, 55.133, 29.7, 7.918, 5.03, 
  22267.037, 2.2, 128.346, 8.33, 2.4, 9.9, "", 2.3, 78.51, 0.815}, 
 {"PAN", "North America", "Panama", "2020-05-17", 9606., 157., 165.429, 275., 
  6., 4.429, 2226.307, 36.387, 38.34, 63.735, 1.391, 1.026, 1.02, "", "", "", 
  "", "", "", "", "", 1215., 48599., 11.263, 0.282, 1058., 0.245, 0.156, 6.4, 
  "tests performed", "", "", "", "", "", "", "", "", "", 89.81, 4.314768*^6, 
  55.133, 29.7, 7.918, 5.03, 22267.037, 2.2, 128.346, 8.33, 2.4, 9.9, "", 
  2.3, 78.51, 0.815}, {"PAN", "North America", "Panama", "2020-05-18", 9726., 
  120., 158.571, 279., 4., 4.286, 2254.119, 27.811, 36.751, 64.662, 0.927, 
  0.993, 1.04, "", "", "", "", "", "", "", "", 713., 49312., 11.429, 0.165, 
  1020., 0.236, 0.155, 6.4, "tests performed", "", "", "", "", "", "", "", 
  "", "", 89.81, 4.314768*^6, 55.133, 29.7, 7.918, 5.03, 22267.037, 2.2, 
  128.346, 8.33, 2.4, 9.9, "", 2.3, 78.51, 0.815}, 
 {"PAN", "North America", "Panama", "2020-05-19", 9867., 141., 154.857, 281., 
  2., 4.143, 2286.797, 32.678, 35.89, 65.125, 0.464, 0.96, 1.07, "", "", "", 
  "", "", "", "", "", 697., 50009., 11.59, 0.162, 778., 0.18, 0.199, 5., 
  "tests performed", "", "", "", "", "", "", "", "", "", 89.81, 4.314768*^6, 
  55.133, 29.7, 7.918, 5.03, 22267.037, 2.2, 128.346, 8.33, 2.4, 9.9, "", 
  2.3, 78.51, 0.815}, {"PAN", "North America", "Panama", "2020-05-20", 9977., 
  110., 147.571, 287., 6., 4.429, 2312.291, 25.494, 34.201, 66.516, 1.391, 
  1.026, 1.1, "", "", "", "", "", "", "", "", 789., 50798., 11.773, 0.183, 
  844., 0.196, 0.175, 5.7, "tests performed", "", "", "", "", "", "", "", "", 
  "", 89.81, 4.314768*^6, 55.133, 29.7, 7.918, 5.03, 22267.037, 2.2, 128.346, 
  8.33, 2.4, 9.9, "", 2.3, 78.51, 0.815}, {"PAN", "North America", "Panama", 
  "2020-05-21", 10116., 139., 142.571, 291., 4., 4.429, 2344.506, 32.215, 
  33.043, 67.443, 0.927, 1.026, 1.14, "", "", "", "", "", "", "", "", 1250., 
  52048., 12.063, 0.29, 975., 0.226, 0.146, 6.8, "tests performed", "", "", 
  "", "", "", "", "", "", "", 89.81, 4.314768*^6, 55.133, 29.7, 7.918, 5.03, 
  22267.037, 2.2, 128.346, 8.33, 2.4, 9.9, "", 2.3, 78.51, 0.815}, 
 {"PAN", "North America", "Panama", "2020-05-22", 10267., 151., 142.714, 
  295., 4., 4.143, 2379.502, 34.996, 33.076, 68.37, 0.927, 0.96, 1.19, "", 
  "", "", "", "", "", "", "", 1025., 53073., 12.3, 0.238, 998., 0.231, 0.143, 
  7., "tests performed", "", "", "", "", "", "", "", "", "", 89.81, 
  4.314768*^6, 55.133, 29.7, 7.918, 5.03, 22267.037, 2.2, 128.346, 8.33, 2.4, 
  9.9, "", 2.3, 78.51, 0.815}, {"PAN", "North America", "Panama", 
  "2020-05-23", 10577., 310., 161.143, 299., 4., 4.286, 2451.348, 71.846, 
  37.347, 69.297, 0.927, 0.993, 1.25, "", "", "", "", "", "", "", "", 1669., 
  54742., 12.687, 0.387, 1051., 0.244, 0.153, 6.5, "tests performed", "", "", 
  "", "", "", "", "", "", "", 89.81, 4.314768*^6, 55.133, 29.7, 7.918, 5.03, 
  22267.037, 2.2, 128.346, 8.33, 2.4, 9.9, "", 2.3, 78.51, 0.815}, 
 {"PAN", "North America", "Panama", "2020-05-24", 10926., 349., 188.571, 
  306., 7., 4.429, 2532.233, 80.885, 43.704, 70.919, 1.622, 1.026, 1.29, "", 
  "", "", "", "", "", "", "", 1456., 56198., 13.025, 0.337, 1086., 0.252, 
  0.174, 5.8, "tests performed", "", "", "", "", "", "", "", "", "", 89.81, 
  4.314768*^6, 55.133, 29.7, 7.918, 5.03, 22267.037, 2.2, 128.346, 8.33, 2.4, 
  9.9, "", 2.3, 78.51, 0.815}, {"PAN", "North America", "Panama", 
  "2020-05-25", 11183., 257., 208.143, 310., 4., 4.429, 2591.796, 59.563, 
  48.24, 71.846, 0.927, 1.026, 1.32, "", "", "", "", "", "", "", "", 1056., 
  57254., 13.269, 0.245, 1135., 0.263, 0.183, 5.5, "tests performed", "", "", 
  "", "", "", "", "", "", "", 89.81, 4.314768*^6, 55.133, 29.7, 7.918, 5.03, 
  22267.037, 2.2, 128.346, 8.33, 2.4, 9.9, "", 2.3, 78.51, 0.815}, 
 {"PAN", "North America", "Panama", "2020-05-26", 11447., 264., 225.714, 
  313., 3., 4.571, 2652.982, 61.185, 52.312, 72.542, 0.695, 1.059, 1.33, "", 
  "", "", "", "", "", "", "", 1213., 58467., 13.55, 0.281, 1208., 0.28, 
  0.187, 5.4, "tests performed", "", "", "", "", "", "", "", "", "", 89.81, 
  4.314768*^6, 55.133, 29.7, 7.918, 5.03, 22267.037, 2.2, 128.346, 8.33, 2.4, 
  9.9, "", 2.3, 78.51, 0.815}, {"PAN", "North America", "Panama", 
  "2020-05-27", 11728., 281., 250.143, 315., 2., 4., 2718.107, 65.125, 
  57.974, 73.005, 0.464, 0.927, 1.34, "", "", "", "", "", "", "", "", 1253., 
  59720., 13.841, 0.29, 1275., 0.295, 0.196, 5.1, "tests performed", "", "", 
  "", "", "", "", "", "", "", 89.81, 4.314768*^6, 55.133, 29.7, 7.918, 5.03, 
  22267.037, 2.2, 128.346, 8.33, 2.4, 9.9, "", 2.3, 78.51, 0.815}, 
 {"PAN", "North America", "Panama", "2020-05-28", 12131., 403., 287.857, 
  320., 5., 4.143, 2811.507, 93.4, 66.714, 74.164, 1.159, 0.96, 1.36, "", "", 
  "", "", "", "", "", "", 1253., 60973., 14.131, 0.29, 1275., 0.295, 0.226, 
  4.4, "tests performed", "", "", "", "", "", "", "", "", "", 89.81, 
  4.314768*^6, 55.133, 29.7, 7.918, 5.03, 22267.037, 2.2, 128.346, 8.33, 2.4, 
  9.9, "", 2.3, 78.51, 0.815}, {"PAN", "North America", "Panama", 
  "2020-05-29", 12531., 400., 323.429, 326., 6., 4.429, 2904.212, 92.705, 
  74.959, 75.554, 1.391, 1.026, 1.36, "", "", "", "", "", "", "", "", 1407., 
  62380., 14.457, 0.326, 1330., 0.308, 0.243, 4.1, "tests performed", "", "", 
  "", "", "", "", "", "", "", 89.81, 4.314768*^6, 55.133, 29.7, 7.918, 5.03, 
  22267.037, 2.2, 128.346, 8.33, 2.4, 9.9, "", 2.3, 78.51, 0.815}, 
 {"PAN", "North America", "Panama", "2020-05-30", 13018., 487., 348.714, 
  330., 4., 4.429, 3017.08, 112.868, 80.819, 76.482, 0.927, 1.026, 1.35, "", 
  "", "", "", "", "", "", "", 1487., 63867., 14.802, 0.345, 1304., 0.302, 
  0.267, 3.7, "tests performed", "", "", "", "", "", "", "", "", "", 89.81, 
  4.314768*^6, 55.133, 29.7, 7.918, 5.03, 22267.037, 2.2, 128.346, 8.33, 2.4, 
  9.9, "", 2.3, 78.51, 0.815}, {"PAN", "North America", "Panama", 
  "2020-05-31", 13463., 445., 362.429, 336., 6., 4.286, 3120.214, 103.134, 
  83.997, 77.872, 1.391, 0.993, 1.34, "", "", "", "", "", "", "", "", 1470., 
  65337., 15.143, 0.341, 1306., 0.303, 0.278, 3.6, "tests performed", "", "", 
  "", "", "", "", "", "", "", 89.81, 4.314768*^6, 55.133, 29.7, 7.918, 5.03, 
  22267.037, 2.2, 128.346, 8.33, 2.4, 9.9, "", 2.3, 78.51, 0.815}, 
 {"PAN", "North America", "Panama", "2020-06-01", 13837., 374., 379.143, 
  344., 8., 4.857, 3206.893, 86.679, 87.871, 79.726, 1.854, 1.126, 1.33, "", 
  "", "", "", "", "", "", "", 928., 66265., 15.358, 0.215, 1287., 0.298, 
  0.295, 3.4, "tests performed", "", "", "", "", "", "", "", "", "", 89.81, 
  4.314768*^6, 55.133, 29.7, 7.918, 5.03, 22267.037, 2.2, 128.346, 8.33, 2.4, 
  9.9, "", 2.3, 78.51, 0.815}, {"PAN", "North America", "Panama", 
  "2020-06-02", 14095., 258., 378.286, 352., 8., 5.571, 3266.688, 59.795, 
  87.672, 81.58, 1.854, 1.291, 1.32, "", "", "", "", "", "", "", "", 830., 
  67095., 15.55, 0.192, 1233., 0.286, 0.307, 3.3, "tests performed", "", "", 
  "", "", "", "", "", "", "", 89.81, 4.314768*^6, 55.133, 29.7, 7.918, 5.03, 
  22267.037, 2.2, 128.346, 8.33, 2.4, 9.9, "", 2.3, 78.51, 0.815}, 
 {"PAN", "North America", "Panama", "2020-06-03", 14609., 514., 411.571, 
  357., 5., 6., 3385.814, 119.126, 95.387, 82.739, 1.159, 1.391, 1.31, "", 
  "", "", "", "", "", "", "", 1619., 68714., 15.925, 0.375, 1285., 0.298, 
  0.32, 3.1, "tests performed", "", "", "", "", "", "", "", "", "", 89.81, 
  4.314768*^6, 55.133, 29.7, 7.918, 5.03, 22267.037, 2.2, 128.346, 8.33, 2.4, 
  9.9, "", 2.3, 78.51, 0.815}, {"PAN", "North America", "Panama", 
  "2020-06-04", 15044., 435., 416.143, 363., 6., 6.143, 3486.63, 100.817, 
  96.446, 84.13, 1.391, 1.424, 1.3, "", "", "", "", "", "", "", "", 1531., 
  70245., 16.28, 0.355, 1325., 0.307, 0.314, 3.2, "tests performed", "", "", 
  "", "", "", "", "", "", "", 89.81, 4.314768*^6, 55.133, 29.7, 7.918, 5.03, 
  22267.037, 2.2, 128.346, 8.33, 2.4, 9.9, "", 2.3, 78.51, 0.815}, 
 {"PAN", "North America", "Panama", "2020-06-05", 15463., 419., 418.857, 
  370., 7., 6.286, 3583.738, 97.108, 97.075, 85.752, 1.622, 1.457, 1.29, "", 
  "", "", "", "", "", "", "", 1495., 71740., 16.627, 0.346, 1337., 0.31, 
  0.313, 3.2, "tests performed", "", "", "", "", "", "", "", "", "", 89.81, 
  4.314768*^6, 55.133, 29.7, 7.918, 5.03, 22267.037, 2.2, 128.346, 8.33, 2.4, 
  9.9, "", 2.3, 78.51, 0.815}, {"PAN", "North America", "Panama", 
  "2020-06-06", 16004., 541., 426.571, 386., 16., 8., 3709.122, 125.383, 
  98.863, 89.46, 3.708, 1.854, 1.29, "", "", "", "", "", "", "", "", 1744., 
  73484., 17.031, 0.404, 1374., 0.318, 0.31, 3.2, "tests performed", "", "", 
  "", "", "", "", "", "", "", 91.67, 4.314768*^6, 55.133, 29.7, 7.918, 5.03, 
  22267.037, 2.2, 128.346, 8.33, 2.4, 9.9, "", 2.3, 78.51, 0.815}, 
 {"PAN", "North America", "Panama", "2020-06-07", 16425., 421., 423.143, 
  393., 7., 8.143, 3806.694, 97.572, 98.069, 91.083, 1.622, 1.887, 1.28, "", 
  "", "", "", "", "", "", "", 1573., 75057., 17.395, 0.365, 1389., 0.322, 
  0.305, 3.3, "tests performed", "", "", "", "", "", "", "", "", "", 83.33, 
  4.314768*^6, 55.133, 29.7, 7.918, 5.03, 22267.037, 2.2, 128.346, 8.33, 2.4, 
  9.9, "", 2.3, 78.51, 0.815}, {"PAN", "North America", "Panama", 
  "2020-06-08", 16854., 429., 431., 398., 5., 7.714, 3906.12, 99.426, 99.889, 
  92.241, 1.159, 1.788, 1.3, "", "", "", "", "", "", "", "", 1656., 76713., 
  17.779, 0.384, 1493., 0.346, 0.289, 3.5, "tests performed", "", "", "", "", 
  "", "", "", "", "", 83.33, 4.314768*^6, 55.133, 29.7, 7.918, 5.03, 
  22267.037, 2.2, 128.346, 8.33, 2.4, 9.9, "", 2.3, 78.51, 0.815}, 
 {"PAN", "North America", "Panama", "2020-06-09", 17233., 379., 448.286, 
  403., 5., 7.286, 3993.957, 87.838, 103.896, 93.4, 1.159, 1.689, 1.31, "", 
  "", "", "", "", "", "", "", 1419., 78132., 18.108, 0.329, 1577., 0.365, 
  0.284, 3.5, "tests performed", "", "", "", "", "", "", "", "", "", 83.33, 
  4.314768*^6, 55.133, 29.7, 7.918, 5.03, 22267.037, 2.2, 128.346, 8.33, 2.4, 
  9.9, "", 2.3, 78.51, 0.815}, {"PAN", "North America", "Panama", 
  "2020-06-10", 17889., 656., 468.571, 413., 10., 8., 4145.993, 152.036, 
  108.597, 95.718, 2.318, 1.854, 1.32, "", "", "", "", "", "", "", "", 2041., 
  80173., 18.581, 0.473, 1637., 0.379, 0.286, 3.5, "tests performed", "", "", 
  "", "", "", "", "", "", "", 83.33, 4.314768*^6, 55.133, 29.7, 7.918, 5.03, 
  22267.037, 2.2, 128.346, 8.33, 2.4, 9.9, "", 2.3, 78.51, 0.815}, 
 {"PAN", "North America", "Panama", "2020-06-11", 18586., 697., 506., 418., 
  5., 7.857, 4307.532, 161.538, 117.272, 96.877, 1.159, 1.821, 1.32, "", "", 
  "", "", "", "", "", "", 2218., 82391., 19.095, 0.514, 1735., 0.402, 0.292, 
  3.4, "tests performed", "", "", "", "", "", "", "", "", "", 83.33, 
  4.314768*^6, 55.133, 29.7, 7.918, 5.03, 22267.037, 2.2, 128.346, 8.33, 2.4, 
  9.9, "", 2.3, 78.51, 0.815}, {"PAN", "North America", "Panama", 
  "2020-06-12", 19211., 625., 535.429, 421., 3., 7.286, 4452.383, 144.851, 
  124.092, 97.572, 0.695, 1.689, 1.32, "", "", "", "", "", "", "", "", 2029., 
  84420., 19.565, 0.47, 1811., 0.42, 0.296, 3.4, "tests performed", "", "", 
  "", "", "", "", "", "", "", 83.33, 4.314768*^6, 55.133, 29.7, 7.918, 5.03, 
  22267.037, 2.2, 128.346, 8.33, 2.4, 9.9, "", 2.3, 78.51, 0.815}, 
 {"PAN", "North America", "Panama", "2020-06-13", 20059., 848., 579.286, 
  429., 8., 6.143, 4648.917, 196.534, 134.257, 99.426, 1.854, 1.424, 1.31, 
  "", "", "", "", "", "", "", "", 2666., 87086., 20.183, 0.618, 1943., 0.45, 
  0.298, 3.4, "tests performed", "", "", "", "", "", "", "", "", "", 83.33, 
  4.314768*^6, 55.133, 29.7, 7.918, 5.03, 22267.037, 2.2, 128.346, 8.33, 2.4, 
  9.9, "", 2.3, 78.51, 0.815}, {"PAN", "North America", "Panama", 
  "2020-06-14", 21418., 1359., 713.286, 437., 8., 6.286, 4963.882, 314.965, 
  165.313, 101.28, 1.854, 1.457, 1.3, "", "", "", "", "", "", "", "", 1880., 
  88966., 20.619, 0.436, 1987., 0.461, 0.359, 2.8, "tests performed", "", "", 
  "", "", "", "", "", "", "", 83.33, 4.314768*^6, 55.133, 29.7, 7.918, 5.03, 
  22267.037, 2.2, 128.346, 8.33, 2.4, 9.9, "", 2.3, 78.51, 0.815}, 
 {"PAN", "North America", "Panama", "2020-06-15", 21422., 4., 652.571, 448., 
  11., 7.143, 4964.809, 0.927, 151.241, 103.829, 2.549, 1.655, 1.26, "", "", 
  "", "", "", "", "", "", 1984., 90950., 21.079, 0.46, 2034., 0.471, 0.321, 
  3.1, "tests performed", "", "", "", "", "", "", "", "", "", 83.33, 
  4.314768*^6, 55.133, 29.7, 7.918, 5.03, 22267.037, 2.2, 128.346, 8.33, 2.4, 
  9.9, "", 2.3, 78.51, 0.815}, {"PAN", "North America", "Panama", 
  "2020-06-16", 21962., 540., 675.571, 457., 9., 7.714, 5089.961, 125.152, 
  156.572, 105.915, 2.086, 1.788, 1.25, "", "", "", "", "", "", "", "", 
  1645., 92595., 21.46, 0.381, 2066., 0.479, 0.327, 3.1, "tests performed", 
  "", "", "", "", "", "", "", "", "", 83.33, 4.314768*^6, 55.133, 29.7, 
  7.918, 5.03, 22267.037, 2.2, 128.346, 8.33, 2.4, 9.9, "", 2.3, 78.51, 
  0.815}, {"PAN", "North America", "Panama", "2020-06-17", 22597., 635., 
  672.571, 470., 13., 8.143, 5237.13, 147.169, 155.877, 108.928, 3.013, 
  1.887, 1.24, "", "", "", "", "", "", "", "", 2086., 94681., 21.943, 0.483, 
  2073., 0.48, 0.324, 3.1, "tests performed", "", "", "", "", "", "", "", "", 
  "", 83.33, 4.314768*^6, 55.133, 29.7, 7.918, 5.03, 22267.037, 2.2, 128.346, 
  8.33, 2.4, 9.9, "", 2.3, 78.51, 0.815}, {"PAN", "North America", "Panama", 
  "2020-06-18", 23351., 754., 680.714, 475., 5., 8.143, 5411.878, 174.749, 
  157.764, 110.087, 1.159, 1.887, 1.23, "", "", "", "", "", "", "", "", 
  2449., 97130., 22.511, 0.568, 2106., 0.488, 0.323, 3.1, "tests performed", 
  "", "", "", "", "", "", "", "", "", 83.33, 4.314768*^6, 55.133, 29.7, 
  7.918, 5.03, 22267.037, 2.2, 128.346, 8.33, 2.4, 9.9, "", 2.3, 78.51, 
  0.815}, {"PAN", "North America", "Panama", "2020-06-19", 24274., 923., 
  723.286, 485., 10., 9.143, 5625.795, 213.916, 167.63, 112.405, 2.318, 
  2.119, 1.23, "", "", "", "", "", "", "", "", 2820., 99950., 23.165, 0.654, 
  2219., 0.514, 0.326, 3.1, "tests performed", "", "", "", "", "", "", "", 
  "", "", 83.33, 4.314768*^6, 55.133, 29.7, 7.918, 5.03, 22267.037, 2.2, 
  128.346, 8.33, 2.4, 9.9, "", 2.3, 78.51, 0.815}, 
 {"PAN", "North America", "Panama", "2020-06-20", 25222., 948., 737.571, 
  493., 8., 9.143, 5845.505, 219.711, 170.941, 114.259, 1.854, 2.119, 1.22, 
  "", "", "", "", "", "", "", "", 2766., 102716., 23.806, 0.641, 2233., 
  0.518, 0.33, 3., "tests performed", "", "", "", "", "", "", "", "", "", 
  83.33, 4.314768*^6, 55.133, 29.7, 7.918, 5.03, 22267.037, 2.2, 128.346, 
  8.33, 2.4, 9.9, "", 2.3, 78.51, 0.815}, {"PAN", "North America", "Panama", 
  "2020-06-21", 26030., 808., 658.857, 501., 8., 9.143, 6032.769, 187.264, 
  152.698, 116.113, 1.854, 2.119, 1.2, "", "", "", "", "", "", "", "", 2410., 
  105126., 24.364, 0.559, 2309., 0.535, 0.285, 3.5, "tests performed", "", 
  "", "", "", "", "", "", "", "", 83.33, 4.314768*^6, 55.133, 29.7, 7.918, 
  5.03, 22267.037, 2.2, 128.346, 8.33, 2.4, 9.9, "", 2.3, 78.51, 0.815}, 
 {"PAN", "North America", "Panama", "2020-06-22", 26752., 722., 761.429, 
  521., 20., 10.429, 6200.102, 167.332, 176.47, 120.748, 4.635, 2.417, 1.19, 
  "", "", "", "", "", "", "", "", 2075., 107201., 24.845, 0.481, 2322., 
  0.538, 0.328, 3., "tests performed", "", "", "", "", "", "", "", "", "", 
  83.33, 4.314768*^6, 55.133, 29.7, 7.918, 5.03, 22267.037, 2.2, 128.346, 
  8.33, 2.4, 9.9, "", 2.3, 78.51, 0.815}, {"PAN", "North America", "Panama", 
  "2020-06-23", 27314., 562., 764.571, 536., 15., 11.286, 6330.352, 130.25, 
  177.199, 124.225, 3.476, 2.616, 1.18, "", "", "", "", "", "", "", "", 
  1701., 108902., 25.239, 0.394, 2330., 0.54, 0.328, 3., "tests performed", 
  "", "", "", "", "", "", "", "", "", 83.33, 4.314768*^6, 55.133, 29.7, 
  7.918, 5.03, 22267.037, 2.2, 128.346, 8.33, 2.4, 9.9, "", 2.3, 78.51, 
  0.815}, {"PAN", "North America", "Panama", "2020-06-24", 28030., 716., 
  776.143, 547., 11., 11., 6496.294, 165.942, 179.881, 126.774, 2.549, 2.549, 
  1.18, "", "", "", "", "", "", "", "", 2295., 111197., 25.771, 0.532, 2359., 
  0.547, 0.329, 3., "tests performed", "", "", "", "", "", "", "", "", "", 
  83.33, 4.314768*^6, 55.133, 29.7, 7.918, 5.03, 22267.037, 2.2, 128.346, 
  8.33, 2.4, 9.9, "", 2.3, 78.51, 0.815}, {"PAN", "North America", "Panama", 
  "2020-06-25", 29037., 1007., 812.286, 564., 17., 12.714, 6729.678, 233.385, 
  188.257, 130.714, 3.94, 2.947, 1.17, "", "", "", "", "", "", "", "", 3224., 
  114421., 26.518, 0.747, 2470., 0.572, 0.329, 3., "tests performed", "", "", 
  "", "", "", "", "", "", "", 83.33, 4.314768*^6, 55.133, 29.7, 7.918, 5.03, 
  22267.037, 2.2, 128.346, 8.33, 2.4, 9.9, "", 2.3, 78.51, 0.815}, 
 {"PAN", "North America", "Panama", "2020-06-26", 29905., 868., 804.429, 
  575., 11., 12.857, 6930.848, 201.17, 186.436, 133.263, 2.549, 2.98, 1.16, 
  "", "", "", "", "", "", "", "", 3029., 117450., 27.22, 0.702, 2500., 0.579, 
  0.322, 3.1, "tests performed", "", "", "", "", "", "", "", "", "", 83.33, 
  4.314768*^6, 55.133, 29.7, 7.918, 5.03, 22267.037, 2.2, 128.346, 8.33, 2.4, 
  9.9, "", 2.3, 78.51, 0.815}, {"PAN", "North America", "Panama", 
  "2020-06-27", 30658., 753., 776.571, 592., 17., 14.143, 7105.365, 174.517, 
  179.98, 137.203, 3.94, 3.278, 1.16, "", "", "", "", "", "", "", "", 2351., 
  119801., 27.765, 0.545, 2441., 0.566, 0.318, 3.1, "tests performed", "", 
  "", "", "", "", "", "", "", "", 83.33, 4.314768*^6, 55.133, 29.7, 7.918, 
  5.03, 22267.037, 2.2, 128.346, 8.33, 2.4, 9.9, "", 2.3, 78.51, 0.815}, 
 {"PAN", "North America", "Panama", "2020-06-28", 31686., 1028., 808., 604., 
  12., 14.714, 7343.616, 238.252, 187.264, 139.984, 2.781, 3.41, 1.15, "", 
  "", "", "", "", "", "", "", 2908., 122709., 28.439, 0.674, 2512., 0.582, 
  0.322, 3.1, "tests performed", "", "", "", "", "", "", "", "", "", 83.33, 
  4.314768*^6, 55.133, 29.7, 7.918, 5.03, 22267.037, 2.2, 128.346, 8.33, 2.4, 
  9.9, "", 2.3, 78.51, 0.815}, {"PAN", "North America", "Panama", 
  "2020-06-29", 32785., 1099., 861.857, 620., 16., 14.143, 7598.323, 254.707, 
  199.746, 143.693, 3.708, 3.278, 1.16, "", "", "", "", "", "", "", "", 
  3200., 125909., 29.181, 0.742, 2673., 0.62, 0.322, 3.1, "tests performed", 
  "", "", "", "", "", "", "", "", "", 83.33, 4.314768*^6, 55.133, 29.7, 
  7.918, 5.03, 22267.037, 2.2, 128.346, 8.33, 2.4, 9.9, "", 2.3, 78.51, 
  0.815}, {"PAN", "North America", "Panama", "2020-06-30", 33550., 765., 
  890.857, 631., 11., 13.571, 7775.621, 177.298, 206.467, 146.242, 2.549, 
  3.145, 1.15, "", "", "", "", "", "", "", "", 1977., 127886., 29.639, 0.458, 
  2712., 0.629, 0.328, 3., "tests performed", "", "", "", "", "", "", "", "", 
  "", 83.33, 4.314768*^6, 55.133, 29.7, 7.918, 5.03, 22267.037, 2.2, 128.346, 
  8.33, 2.4, 9.9, "", 2.3, 78.51, 0.815}, {"PAN", "North America", "Panama", 
  "2020-07-01", 34463., 913., 919., 645., 14., 14., 7987.22, 211.599, 
  212.989, 149.487, 3.245, 3.245, 1.14, "", "", "", "", "", "", "", "", 
  2670., 130556., 30.258, 0.619, 2766., 0.641, 0.332, 3., "tests performed", 
  "", "", "", "", "", "", "", "", "", 83.33, 4.314768*^6, 55.133, 29.7, 
  7.918, 5.03, 22267.037, 2.2, 128.346, 8.33, 2.4, 9.9, "", 2.3, 78.51, 
  0.815}, {"PAN", "North America", "Panama", "2020-07-02", 35237., 774., 
  885.714, 667., 22., 14.714, 8166.604, 179.384, 205.275, 154.585, 5.099, 
  3.41, 1.13, "", "", "", "", "", "", "", "", 2347., 132903., 30.802, 0.544, 
  2640., 0.612, 0.335, 3., "tests performed", "", "", "", "", "", "", "", "", 
  "", 83.33, 4.314768*^6, 55.133, 29.7, 7.918, 5.03, 22267.037, 2.2, 128.346, 
  8.33, 2.4, 9.9, "", 2.3, 78.51, 0.815}, {"PAN", "North America", "Panama", 
  "2020-07-03", 35995., 758., 870., 698., 31., 17.571, 8342.279, 175.676, 
  201.633, 161.77, 7.185, 4.072, 1.12, "", "", "", "", "", "", "", "", 2261., 
  135164., 31.326, 0.524, 2531., 0.587, 0.344, 2.9, "tests performed", "", 
  "", "", "", "", "", "", "", "", 83.33, 4.314768*^6, 55.133, 29.7, 7.918, 
  5.03, 22267.037, 2.2, 128.346, 8.33, 2.4, 9.9, "", 2.3, 78.51, 0.815}, 
 {"PAN", "North America", "Panama", "2020-07-04", 36983., 988., 903.571, 
  720., 22., 18.286, 8571.26, 228.981, 209.414, 166.869, 5.099, 4.238, 1.13, 
  "", "", "", "", "", "", "", "", 5637., 140801., 32.632, 1.306, 3000., 
  0.695, 0.301, 3.3, "tests performed", "", "", "", "", "", "", "", "", "", 
  83.33, 4.314768*^6, 55.133, 29.7, 7.918, 5.03, 22267.037, 2.2, 128.346, 
  8.33, 2.4, 9.9, "", 2.3, 78.51, 0.815}, {"PAN", "North America", "Panama", 
  "2020-07-05", 38149., 1166., 923.286, 747., 27., 20.429, 8841.495, 270.235, 
  213.983, 173.126, 6.258, 4.735, 1.13, "", "", "", "", "", "", "", "", 
  1166., 141967., 32.903, 0.27, 2751., 0.638, 0.336, 3., "tests performed", 
  "", "", "", "", "", "", "", "", "", 83.33, 4.314768*^6, 55.133, 29.7, 
  7.918, 5.03, 22267.037, 2.2, 128.346, 8.33, 2.4, 9.9, "", 2.3, 78.51, 
  0.815}, {"PAN", "North America", "Panama", "2020-07-06", 39334., 1185., 
  935.571, 770., 23., 21.429, 9116.133, 274.638, 216.83, 178.457, 5.331, 
  4.966, 1.13, "", "", "", "", "", "", "", "", 3172., 145139., 33.638, 0.735, 
  2747., 0.637, 0.341, 2.9, "tests performed", "", "", "", "", "", "", "", 
  "", "", 83.33, 4.314768*^6, 55.133, 29.7, 7.918, 5.03, 22267.037, 2.2, 
  128.346, 8.33, 2.4, 9.9, "", 2.3, 78.51, 0.815}, 
 {"PAN", "North America", "Panama", "2020-07-07", 40291., 957., 963., 799., 
  29., 24., 9337.93, 221.796, 223.187, 185.178, 6.721, 5.562, 1.13, "", "", 
  "", "", "", "", "", "", 2421., 147560., 34.199, 0.561, 2811., 0.651, 0.343, 
  2.9, "tests performed", "", "", "", "", "", "", "", "", "", 83.33, 
  4.314768*^6, 55.133, 29.7, 7.918, 5.03, 22267.037, 2.2, 128.346, 8.33, 2.4, 
  9.9, "", 2.3, 78.51, 0.815}, {"PAN", "North America", "Panama", 
  "2020-07-08", 41251., 960., 969.714, 819., 20., 24.857, 9560.421, 222.492, 
  224.743, 189.813, 4.635, 5.761, 1.12, "", "", "", "", "", "", "", "", 
  2584., 150144., 34.798, 0.599, 2798., 0.648, 0.347, 2.9, "tests performed", 
  "", "", "", "", "", "", "", "", "", 83.33, 4.314768*^6, 55.133, 29.7, 
  7.918, 5.03, 22267.037, 2.2, 128.346, 8.33, 2.4, 9.9, "", 2.3, 78.51, 
  0.815}, {"PAN", "North America", "Panama", "2020-07-09", 42216., 965., 
  997., 839., 20., 24.571, 9784.072, 223.65, 231.067, 194.448, 4.635, 5.695, 
  1.11, "", "", "", "", "", "", "", "", 2498., 152642., 35.377, 0.579, 2820., 
  0.654, 0.354, 2.8, "tests performed", "", "", "", "", "", "", "", "", "", 
  83.33, 4.314768*^6, 55.133, 29.7, 7.918, 5.03, 22267.037, 2.2, 128.346, 
  8.33, 2.4, 9.9, "", 2.3, 78.51, 0.815}, {"PAN", "North America", "Panama", 
  "2020-07-10", 43257., 1041., 1037.429, 863., 24., 23.571, 10025.336, 
  241.264, 240.437, 200.011, 5.562, 5.463, 1.11, "", "", "", "", "", "", "", 
  "", 3022., 155664., 36.077, 0.7, 2929., 0.679, 0.354, 2.8, 
  "tests performed", "", "", "", "", "", "", "", "", "", 83.33, 4.314768*^6, 
  55.133, 29.7, 7.918, 5.03, 22267.037, 2.2, 128.346, 8.33, 2.4, 9.9, "", 
  2.3, 78.51, 0.815}, {"PAN", "North America", "Panama", "2020-07-11", 
  44332., 1075., 1049.857, 893., 30., 24.714, 10274.481, 249.144, 243.317, 
  206.964, 6.953, 5.728, 1.1, "", "", "", "", "", "", "", "", 2906., 158570., 
  36.751, 0.674, 2538., 0.588, 0.414, 2.4, "tests performed", "", "", "", "", 
  "", "", "", "", "", 83.33, 4.314768*^6, 55.133, 29.7, 7.918, 5.03, 
  22267.037, 2.2, 128.346, 8.33, 2.4, 9.9, "", 2.3, 78.51, 0.815}, 
 {"PAN", "North America", "Panama", "2020-07-12", 45633., 1301., 1069.143, 
  909., 16., 23.143, 10576.003, 301.523, 247.787, 210.672, 3.708, 5.364, 1.1, 
  "", "", "", "", "", "", "", "", 3435., 162005., 37.547, 0.796, 2863., 
  0.664, 0.373, 2.7, "tests performed", "", "", "", "", "", "", "", "", "", 
  83.33, 4.314768*^6, 55.133, 29.7, 7.918, 5.03, 22267.037, 2.2, 128.346, 
  8.33, 2.4, 9.9, "", 2.3, 78.51, 0.815}, {"PAN", "North America", "Panama", 
  "2020-07-13", 47173., 1540., 1119.857, 932., 23., 23.143, 10932.917, 
  356.914, 259.541, 216.002, 5.331, 5.364, 1.09, "", "", "", "", "", "", "", 
  "", 3584., 165589., 38.377, 0.831, 2921., 0.677, 0.383, 2.6, 
  "tests performed", "", "", "", "", "", "", "", "", "", 83.33, 4.314768*^6, 
  55.133, 29.7, 7.918, 5.03, 22267.037, 2.2, 128.346, 8.33, 2.4, 9.9, "", 
  2.3, 78.51, 0.815}, {"PAN", "North America", "Panama", "2020-07-14", 
  48096., 923., 1115., 960., 28., 23., 11146.833, 213.916, 258.415, 222.492, 
  6.489, 5.331, 1.08, "", "", "", "", "", "", "", "", 2575., 168164., 38.974, 
  0.597, 2943., 0.682, 0.379, 2.6, "tests performed", "", "", "", "", "", "", 
  "", "", "", 83.33, 4.314768*^6, 55.133, 29.7, 7.918, 5.03, 22267.037, 2.2, 
  128.346, 8.33, 2.4, 9.9, "", 2.3, 78.51, 0.815}, 
 {"PAN", "North America", "Panama", "2020-07-15", 49243., 1147., 1141.714, 
  982., 22., 23.286, 11412.665, 265.831, 264.606, 227.59, 5.099, 5.397, 1.06, 
  "", "", "", "", "", "", "", "", 3278., 171442., 39.734, 0.76, 3043., 0.705, 
  0.375, 2.7, "tests performed", "", "", "", "", "", "", "", "", "", 83.33, 
  4.314768*^6, 55.133, 29.7, 7.918, 5.03, 22267.037, 2.2, 128.346, 8.33, 2.4, 
  9.9, "", 2.3, 78.51, 0.815}, {"PAN", "North America", "Panama", 
  "2020-07-16", 50373., 1130., 1165.286, 1000., 18., 23., 11674.556, 261.891, 
  270.069, 231.762, 4.172, 5.331, 1.04, "", "", "", "", "", "", "", "", 
  3435., 174877., 40.53, 0.796, 3176., 0.736, 0.367, 2.7, "tests performed", 
  "", "", "", "", "", "", "", "", "", 83.33, 4.314768*^6, 55.133, 29.7, 
  7.918, 5.03, 22267.037, 2.2, 128.346, 8.33, 2.4, 9.9, "", 2.3, 78.51, 
  0.815}, {"PAN", "North America", "Panama", "2020-07-17", 51408., 1035., 
  1164.429, 1038., 38., 25., 11914.43, 239.874, 269.87, 240.569, 8.807, 
  5.794, 1.02, "", "", "", "", "", "", "", "", 2942., 177819., 41.212, 0.682, 
  3165., 0.734, 0.368, 2.7, "tests performed", "", "", "", "", "", "", "", 
  "", "", 83.33, 4.314768*^6, 55.133, 29.7, 7.918, 5.03, 22267.037, 2.2, 
  128.346, 8.33, 2.4, 9.9, "", 2.3, 78.51, 0.815}, 
 {"PAN", "North America", "Panama", "2020-07-18", 52261., 853., 1132.714, 
  1071., 33., 25.429, 12112.123, 197.693, 262.52, 248.217, 7.648, 5.893, 
  1.01, "", "", "", "", "", "", "", "", 2477., 180296., 41.786, 0.574, 3104., 
  0.719, 0.365, 2.7, "tests performed", "", "", "", "", "", "", "", "", "", 
  83.33, 4.314768*^6, 55.133, 29.7, 7.918, 5.03, 22267.037, 2.2, 128.346, 
  8.33, 2.4, 9.9, "", 2.3, 78.51, 0.815}, {"PAN", "North America", "Panama", 
  "2020-07-19", 53468., 1207., 1119.286, 1096., 25., 26.714, 12391.86, 
  279.737, 259.408, 254.011, 5.794, 6.191, 1., "", "", "", "", "", "", "", 
  "", 3770., 184066., 42.66, 0.874, 3152., 0.731, 0.355, 2.8, 
  "tests performed", "", "", "", "", "", "", "", "", "", 83.33, 4.314768*^6, 
  55.133, 29.7, 7.918, 5.03, 22267.037, 2.2, 128.346, 8.33, 2.4, 9.9, "", 
  2.3, 78.51, 0.815}, {"PAN", "North America", "Panama", "2020-07-20", 
  54426., 958., 1036.143, 1127., 31., 27.857, 12613.888, 222.028, 240.139, 
  261.196, 7.185, 6.456, 0.99, "", "", "", "", "", "", "", "", 2920., 
  186986., 43.336, 0.677, 3057., 0.708, 0.339, 3., "tests performed", "", "", 
  "", "", "", "", "", "", "", 81.48, 4.314768*^6, 55.133, 29.7, 7.918, 5.03, 
  22267.037, 2.2, 128.346, 8.33, 2.4, 9.9, "", 2.3, 78.51, 0.815}, 
 {"PAN", "North America", "Panama", "2020-07-21", 55153., 727., 1008.143, 
  1159., 32., 28.429, 12782.379, 168.491, 233.649, 268.612, 7.416, 6.589, 
  0.99, "", "", "", "", "", "", "", "", 2213., 189199., 43.849, 0.513, 3005., 
  0.696, 0.335, 3., "tests performed", "", "", "", "", "", "", "", "", "", 
  81.48, 4.314768*^6, 55.133, 29.7, 7.918, 5.03, 22267.037, 2.2, 128.346, 
  8.33, 2.4, 9.9, "", 2.3, 78.51, 0.815}, {"PAN", "North America", "Panama", 
  "2020-07-22", 55906., 753., 951.857, 1180., 21., 28.286, 12956.896, 
  174.517, 220.604, 273.479, 4.867, 6.556, 0.99, "", "", "", "", "", "", "", 
  "", 2553., 191752., 44.441, 0.592, 2901., 0.672, 0.328, 3., 
  "tests performed", "", "", "", "", "", "", "", "", "", 84.26, 4.314768*^6, 
  55.133, 29.7, 7.918, 5.03, 22267.037, 2.2, 128.346, 8.33, 2.4, 9.9, "", 
  2.3, 78.51, 0.815}, {"PAN", "North America", "Panama", "2020-07-23", 
  56817., 911., 920.571, 1209., 29., 29.857, 13168.031, 211.135, 213.354, 
  280.2, 6.721, 6.92, 1., "", "", "", "", "", "", "", "", 3021., 194773., 
  45.141, 0.7, 2842., 0.659, 0.324, 3.1, "tests performed", "", "", "", "", 
  "", "", "", "", "", 84.26, 4.314768*^6, 55.133, 29.7, 7.918, 5.03, 
  22267.037, 2.2, 128.346, 8.33, 2.4, 9.9, "", 2.3, 78.51, 0.815}, 
 {"PAN", "North America", "Panama", "2020-07-24", 57993., 1176., 940.714, 
  1250., 41., 30.286, 13440.584, 272.552, 218.022, 289.703, 9.502, 7.019, 1., 
  "", "", "", "", "", "", "", "", 3472., 198245., 45.946, 0.805, 2918., 
  0.676, 0.322, 3.1, "tests performed", "", "", "", "", "", "", "", "", "", 
  84.26, 4.314768*^6, 55.133, 29.7, 7.918, 5.03, 22267.037, 2.2, 128.346, 
  8.33, 2.4, 9.9, "", 2.3, 78.51, 0.815}, {"PAN", "North America", "Panama", 
  "2020-07-25", 58864., 871., 943.286, 1275., 25., 29.143, 13642.448, 
  201.865, 218.618, 295.497, 5.794, 6.754, 1.01, "", "", "", "", "", "", "", 
  "", 2690., 200935., 46.569, 0.623, 2948., 0.683, 0.32, 3.1, 
  "tests performed", "", "", "", "", "", "", "", "", "", 84.26, 4.314768*^6, 
  55.133, 29.7, 7.918, 5.03, 22267.037, 2.2, 128.346, 8.33, 2.4, 9.9, "", 
  2.3, 78.51, 0.815}, {"PAN", "North America", "Panama", "2020-07-26", 
  60296., 1432., 975.429, 1294., 19., 28.286, 13974.332, 331.883, 226.067, 
  299.9, 4.403, 6.556, 1.01, "", "", "", "", "", "", "", "", 4274., 205209., 
  47.56, 0.991, 3020., 0.7, 0.323, 3.1, "tests performed", "", "", "", "", 
  "", "", "", "", "", 84.26, 4.314768*^6, 55.133, 29.7, 7.918, 5.03, 
  22267.037, 2.2, 128.346, 8.33, 2.4, 9.9, "", 2.3, 78.51, 0.815}, 
 {"PAN", "North America", "Panama", "2020-07-27", 61442., 1146., 1002.286, 
  1322., 28., 27.857, 14239.931, 265.599, 232.292, 306.39, 6.489, 6.456, 
  1.01, "", "", "", "", "", "", "", "", 3450., 208659., 48.359, 0.8, 3096., 
  0.718, 0.324, 3.1, "tests performed", "", "", "", "", "", "", "", "", "", 
  80.56, 4.314768*^6, 55.133, 29.7, 7.918, 5.03, 22267.037, 2.2, 128.346, 
  8.33, 2.4, 9.9, "", 2.3, 78.51, 0.815}, {"PAN", "North America", "Panama", 
  "2020-07-28", 62223., 781., 1010., 1349., 27., 27.143, 14420.938, 181.006, 
  234.08, 312.647, 6.258, 6.291, 1.01, "", "", "", "", "", "", "", "", 2279., 
  210938., 48.887, 0.528, 3106., 0.72, 0.325, 3.1, "tests performed", "", "", 
  "", "", "", "", "", "", "", 80.56, 4.314768*^6, 55.133, 29.7, 7.918, 5.03, 
  22267.037, 2.2, 128.346, 8.33, 2.4, 9.9, "", 2.3, 78.51, 0.815}, 
 {"PAN", "North America", "Panama", "2020-07-29", 63269., 1046., 1051.857, 
  1374., 25., 27.714, 14663.361, 242.423, 243.781, 318.441, 5.794, 6.423, 
  1.01, "", "", "", "", "", "", "", "", 3167., 214105., 49.621, 0.734, 3193., 
  0.74, 0.329, 3., "tests performed", "", "", "", "", "", "", "", "", "", 
  80.56, 4.314768*^6, 55.133, 29.7, 7.918, 5.03, 22267.037, 2.2, 128.346, 
  8.33, 2.4, 9.9, "", 2.3, 78.51, 0.815}, {"PAN", "North America", "Panama", 
  "2020-07-30", 64191., 922., 1053.429, 1397., 23., 26.857, 14877.046, 
  213.685, 244.145, 323.772, 5.331, 6.224, 1., "", "", "", "", "", "", "", 
  "", 3218., 217323., 50.367, 0.746, 3221., 0.747, 0.327, 3.1, 
  "tests performed", "", "", "", "", "", "", "", "", "", 80.56, 4.314768*^6, 
  55.133, 29.7, 7.918, 5.03, 22267.037, 2.2, 128.346, 8.33, 2.4, 9.9, "", 
  2.3, 78.51, 0.815}, {"PAN", "North America", "Panama", "2020-07-31", 
  65256., 1065., 1037.571, 1421., 24., 24.429, 15123.872, 246.827, 240.47, 
  329.334, 5.562, 5.662, 1., "", "", "", "", "", "", "", "", 3098., 220421., 
  51.085, 0.718, 3168., 0.734, 0.328, 3.1, "tests performed", "", "", "", "", 
  "", "", "", "", "", 80.56, 4.314768*^6, 55.133, 29.7, 7.918, 5.03, 
  22267.037, 2.2, 128.346, 8.33, 2.4, 9.9, "", 2.3, 78.51, 0.815}, 
 {"PAN", "North America", "Panama", "2020-08-01", 66383., 1127., 1074.143, 
  1449., 28., 24.857, 15385.068, 261.196, 248.946, 335.823, 6.489, 5.761, 1., 
  "", "", "", "", "", "", "", "", 3668., 224089., 51.935, 0.85, 3308., 0.767, 
  0.325, 3.1, "tests performed", "", "", "", "", "", "", "", "", "", 80.56, 
  4.314768*^6, 55.133, 29.7, 7.918, 5.03, 22267.037, 2.2, 128.346, 8.33, 2.4, 
  9.9, "", 2.3, 78.51, 0.815}, {"PAN", "North America", "Panama", 
  "2020-08-02", 67453., 1070., 1022.429, 1471., 22., 25.286, 15633.054, 
  247.986, 236.96, 340.922, 5.099, 5.86, 0.99, "", "", "", "", "", "", "", 
  "", 3220., 227309., 52.682, 0.746, 3157., 0.732, 0.324, 3.1, 
  "tests performed", "", "", "", "", "", "", "", "", "", 80.56, 4.314768*^6, 
  55.133, 29.7, 7.918, 5.03, 22267.037, 2.2, 128.346, 8.33, 2.4, 9.9, "", 
  2.3, 78.51, 0.815}, {"PAN", "North America", "Panama", "2020-08-03", 
  68456., 1003., 1002., 1497., 26., 25., 15865.511, 232.457, 232.226, 
  346.948, 6.026, 5.794, 0.99, "", "", "", "", "", "", "", "", 2649., 
  229958., 53.296, 0.614, 3043., 0.705, 0.329, 3., "tests performed", "", "", 
  "", "", "", "", "", "", "", 80.56, 4.314768*^6, 55.133, 29.7, 7.918, 5.03, 
  22267.037, 2.2, 128.346, 8.33, 2.4, 9.9, "", 2.3, 78.51, 0.815}, 
 {"PAN", "North America", "Panama", "2020-08-04", 69424., 968., 1028.714, 
  1522., 25., 24.714, 16089.857, 224.346, 238.417, 352.742, 5.794, 5.728, 
  0.99, "", "", "", "", "", "", "", "", 2559., 232517., 53.889, 0.593, 3083., 
  0.715, 0.334, 3., "tests performed", "", "", "", "", "", "", "", "", "", 
  80.56, 4.314768*^6, 55.133, 29.7, 7.918, 5.03, 22267.037, 2.2, 128.346, 
  8.33, 2.4, 9.9, "", 2.3, 78.51, 0.815}, {"PAN", "North America", "Panama", 
  "2020-08-05", 70231., 807., 994.571, 1553., 31., 25.571, 16276.889, 
  187.032, 230.504, 359.927, 7.185, 5.926, 0.99, "", "", "", "", "", "", "", 
  "", 2557., 235074., 54.481, 0.593, 2996., 0.694, 0.332, 3., 
  "tests performed", "", "", "", "", "", "", "", "", "", 80.56, 4.314768*^6, 
  55.133, 29.7, 7.918, 5.03, 22267.037, 2.2, 128.346, 8.33, 2.4, 9.9, "", 
  2.3, 78.51, 0.815}, {"PAN", "North America", "Panama", "2020-08-06", 
  71418., 1187., 1032.429, 1574., 21., 25.286, 16551.991, 275.102, 239.278, 
  364.794, 4.867, 5.86, 0.99, "", "", "", "", "", "", "", "", 3608., 238682., 
  55.317, 0.836, 3051., 0.707, 0.338, 3., "tests performed", "", "", "", "", 
  "", "", "", "", "", 80.56, 4.314768*^6, 55.133, 29.7, 7.918, 5.03, 
  22267.037, 2.2, 128.346, 8.33, 2.4, 9.9, "", 2.3, 78.51, 0.815}, 
 {"PAN", "North America", "Panama", "2020-08-07", 72560., 1142., 1043.429, 
  1591., 17., 24.286, 16816.663, 264.672, 241.827, 368.734, 3.94, 5.629, 
  0.99, "", "", "", "", "", "", "", "", 3373., 242055., 56.099, 0.782, 3091., 
  0.716, 0.338, 3., "tests performed", "", "", "", "", "", "", "", "", "", 
  80.56, 4.314768*^6, 55.133, 29.7, 7.918, 5.03, 22267.037, 2.2, 128.346, 
  8.33, 2.4, 9.9, "", 2.3, 78.51, 0.815}, {"PAN", "North America", "Panama", 
  "2020-08-08", 73651., 1091., 1038.286, 1609., 18., 22.857, 17069.516, 
  252.853, 240.635, 372.905, 4.172, 5.297, 0.98, "", "", "", "", "", "", "", 
  "", 3174., 245229., 56.835, 0.736, 3020., 0.7, 0.344, 2.9, 
  "tests performed", "", "", "", "", "", "", "", "", "", 80.56, 4.314768*^6, 
  55.133, 29.7, 7.918, 5.03, 22267.037, 2.2, 128.346, 8.33, 2.4, 9.9, "", 
  2.3, 78.51, 0.815}, {"PAN", "North America", "Panama", "2020-08-09", 
  74492., 841., 1005.571, 1639., 30., 24., 17264.428, 194.912, 233.053, 
  379.858, 6.953, 5.562, 0.97, "", "", "", "", "", "", "", "", 2861., 
  248090., 57.498, 0.663, 2969., 0.688, 0.339, 3., "tests performed", "", "", 
  "", "", "", "", "", "", "", 80.56, 4.314768*^6, 55.133, 29.7, 7.918, 5.03, 
  22267.037, 2.2, 128.346, 8.33, 2.4, 9.9, "", 2.3, 78.51, 0.815}, 
 {"PAN", "North America", "Panama", "2020-08-10", 75394., 902., 991.143, 
  1664., 25., 23.857, 17473.477, 209.049, 229.709, 385.652, 5.794, 5.529, 
  0.97, "", "", "", "", "", "", "", "", 2488., 250578., 58.075, 0.577, 2946., 
  0.683, 0.336, 3., "tests performed", "", "", "", "", "", "", "", "", "", 
  80.56, 4.314768*^6, 55.133, 29.7, 7.918, 5.03, 22267.037, 2.2, 128.346, 
  8.33, 2.4, 9.9, "", 2.3, 78.51, 0.815}, {"PAN", "North America", "Panama", 
  "2020-08-11", 76464., 1070., 1005.714, 1680., 16., 22.571, 17721.463, 
  247.986, 233.087, 389.36, 3.708, 5.231, 0.97, "", "", "", "", "", "", "", 
  "", 3129., 253707., 58.8, 0.725, 3027., 0.702, 0.332, 3., 
  "tests performed", "", "", "", "", "", "", "", "", "", 83.33, 4.314768*^6, 
  55.133, 29.7, 7.918, 5.03, 22267.037, 2.2, 128.346, 8.33, 2.4, 9.9, "", 
  2.3, 78.51, 0.815}, {"PAN", "North America", "Panama", "2020-08-12", 
  77377., 913., 1020.857, 1703., 23., 21.429, 17933.062, 211.599, 236.596, 
  394.691, 5.331, 4.966, 0.96, "", "", "", "", "", "", "", "", 2742., 
  256449., 59.435, 0.635, 3054., 0.708, 0.334, 3., "tests performed", "", "", 
  "", "", "", "", "", "", "", 83.33, 4.314768*^6, 55.133, 29.7, 7.918, 5.03, 
  22267.037, 2.2, 128.346, 8.33, 2.4, 9.9, "", 2.3, 78.51, 0.815}, 
 {"PAN", "North America", "Panama", "2020-08-13", 78446., 1069., 1004., 
  1722., 19., 21.143, 18180.815, 247.754, 232.689, 399.094, 4.403, 4.9, 0.96, 
  "", "", "", "", "", "", "", "", 3134., 259583., 60.162, 0.726, 2986., 
  0.692, 0.336, 3., "tests performed", "", "", "", "", "", "", "", "", "", 
  83.33, 4.314768*^6, 55.133, 29.7, 7.918, 5.03, 22267.037, 2.2, 128.346, 
  8.33, 2.4, 9.9, "", 2.3, 78.51, 0.815}, {"PAN", "North America", "Panama", 
  "2020-08-14", 79402., 956., 977.429, 1734., 12., 20.429, 18402.38, 221.565, 
  226.531, 401.876, 2.781, 4.735, 0.95, "", "", "", "", "", "", "", "", 
  2692., 262275., 60.785, 0.624, 2889., 0.67, 0.338, 3., "tests performed", 
  "", "", "", "", "", "", "", "", "", 83.33, 4.314768*^6, 55.133, 29.7, 
  7.918, 5.03, 22267.037, 2.2, 128.346, 8.33, 2.4, 9.9, "", 2.3, 78.51, 
  0.815}, {"PAN", "North America", "Panama", "2020-08-15", 80665., 1263., 
  1002., 1746., 12., 19.571, 18695.096, 292.716, 232.226, 404.657, 2.781, 
  4.536, 0.94, "", "", "", "", "", "", "", "", 3667., 265942., 61.635, 0.85, 
  2959., 0.686, 0.339, 3., "tests performed", "", "", "", "", "", "", "", "", 
  "", 83.33, 4.314768*^6, 55.133, 29.7, 7.918, 5.03, 22267.037, 2.2, 128.346, 
  8.33, 2.4, 9.9, "", 2.3, 78.51, 0.815}, {"PAN", "North America", "Panama", 
  "2020-08-16", 81940., 1275., 1064., 1767., 21., 18.286, 18990.592, 295.497, 
  246.595, 409.524, 4.867, 4.238, 0.92, "", "", "", "", "", "", "", "", 
  3752., 269694., 62.505, 0.87, 3086., 0.715, 0.345, 2.9, "tests performed", 
  "", "", "", "", "", "", "", "", "", 83.33, 4.314768*^6, 55.133, 29.7, 
  7.918, 5.03, 22267.037, 2.2, 128.346, 8.33, 2.4, 9.9, "", 2.3, 78.51, 
  0.815}, {"PAN", "North America", "Panama", "2020-08-17", 82543., 603., 
  1021.286, 1788., 21., 17.714, 19130.345, 139.753, 236.695, 414.391, 4.867, 
  4.106, 0.9, "", "", "", "", "", "", "", "", 2198., 271892., 63.014, 0.509, 
  3045., 0.706, 0.335, 3., "tests performed", "", "", "", "", "", "", "", "", 
  "", 83.33, 4.314768*^6, 55.133, 29.7, 7.918, 5.03, 22267.037, 2.2, 128.346, 
  8.33, 2.4, 9.9, "", 2.3, 78.51, 0.815}, {"PAN", "North America", "Panama", 
  "2020-08-18", 82790., 247., 903.714, 1809., 21., 18.429, 19187.59, 57.245, 
  209.447, 419.258, 4.867, 4.271, 0.89, "", "", "", "", "", "", "", "", 
  2421., 274313., 63.575, 0.561, 2944., 0.682, 0.307, 3.3, "tests performed", 
  "", "", "", "", "", "", "", "", "", 83.33, 4.314768*^6, 55.133, 29.7, 
  7.918, 5.03, 22267.037, 2.2, 128.346, 8.33, 2.4, 9.9, "", 2.3, 78.51, 
  0.815}, {"PAN", "North America", "Panama", "2020-08-19", 83754., 964., 
  911., 1827., 18., 17.714, 19411.009, 223.419, 211.135, 423.429, 4.172, 
  4.106, 0.89, "", "", "", "", "", "", "", "", 5711., 280024., 64.899, 1.324, 
  3368., 0.781, 0.27, 3.7, "tests performed", "", "", "", "", "", "", "", "", 
  "", 83.33, 4.314768*^6, 55.133, 29.7, 7.918, 5.03, 22267.037, 2.2, 128.346, 
  8.33, 2.4, 9.9, "", 2.3, 78.51, 0.815}, {"PAN", "North America", "Panama", 
  "2020-08-20", 83855., 101., 772.714, 1844., 17., 17.429, 19434.417, 23.408, 
  179.086, 427.369, 3.94, 4.039, 0.89, "", "", "", "", "", "", "", "", 4321., 
  284345., 65.9, 1.001, 3537., 0.82, 0.218, 4.6, "tests performed", "", "", 
  "", "", "", "", "", "", "", 83.33, 4.314768*^6, 55.133, 29.7, 7.918, 5.03, 
  22267.037, 2.2, 128.346, 8.33, 2.4, 9.9, "", 2.3, 78.51, 0.815}, 
 {"PAN", "North America", "Panama", "2020-08-21", 84392., 537., 712.857, 
  1859., 15., 17.857, 19558.873, 124.456, 165.213, 430.846, 3.476, 4.139, 
  0.91, "", "", "", "", "", "", "", "", 4320., 288665., 66.902, 1.001, 3770., 
  0.874, 0.189, 5.3, "tests performed", "", "", "", "", "", "", "", "", "", 
  81.48, 4.314768*^6, 55.133, 29.7, 7.918, 5.03, 22267.037, 2.2, 128.346, 
  8.33, 2.4, 9.9, "", 2.3, 78.51, 0.815}, {"PAN", "North America", "Panama", 
  "2020-08-22", 85480., 1088., 687.857, 1878., 19., 18.857, 19811.03, 
  252.157, 159.419, 435.249, 4.403, 4.37, 0.94, "", "", "", "", "", "", "", 
  "", 5312., 293977., 68.133, 1.231, 4005., 0.928, 0.172, 5.8, 
  "tests performed", "", "", "", "", "", "", "", "", "", 81.48, 4.314768*^6, 
  55.133, 29.7, 7.918, 5.03, 22267.037, 2.2, 128.346, 8.33, 2.4, 9.9, "", 
  2.3, 78.51, 0.815}, {"PAN", "North America", "Panama", "2020-08-23", 
  86900., 1420., 708.571, 1892., 14., 17.857, 20140.133, 329.102, 164.22, 
  438.494, 3.245, 4.139, 0.95, "", "", "", "", "", "", "", "", 7584., 
  301561., 69.89, 1.758, 4552., 1.055, 0.156, 6.4, "tests performed", "", "", 
  "", "", "", "", "", "", "", 81.48, 4.314768*^6, 55.133, 29.7, 7.918, 5.03, 
  22267.037, 2.2, 128.346, 8.33, 2.4, 9.9, "", 2.3, 78.51, 0.815}, 
 {"PAN", "North America", "Panama", "2020-08-24", 87485., 585., 706., 1906., 
  14., 16.857, 20275.714, 135.581, 163.624, 441.739, 3.245, 3.907, 0.95, "", 
  "", "", "", "", "", "", "", 3149., 304710., 70.62, 0.73, 4688., 1.087, 
  0.151, 6.6, "tests performed", "", "", "", "", "", "", "", "", "", 81.48, 
  4.314768*^6, 55.133, 29.7, 7.918, 5.03, 22267.037, 2.2, 128.346, 8.33, 2.4, 
  9.9, "", 2.3, 78.51, 0.815}, {"PAN", "North America", "Panama", 
  "2020-08-25", 88381., 896., 798.714, 1919., 13., 15.714, 20483.372, 
  207.659, 185.112, 444.752, 3.013, 3.642, 0.95, "", "", "", "", "", "", "", 
  "", 4907., 309617., 71.758, 1.137, 5043., 1.169, 0.158, 6.3, 
  "tests performed", "", "", "", "", "", "", "", "", "", 81.48, 4.314768*^6, 
  55.133, 29.7, 7.918, 5.03, 22267.037, 2.2, 128.346, 8.33, 2.4, 9.9, "", 
  2.3, 78.51, 0.815}, {"PAN", "North America", "Panama", "2020-08-26", 
  89082., 701., 761.143, 1932., 13., 15., 20645.838, 162.465, 176.404, 
  447.765, 3.013, 3.476, 0.94, "", "", "", "", "", "", "", "", 3612., 
  313229., 72.595, 0.837, 4744., 1.099, 0.16, 6.2, "tests performed", "", "", 
  "", "", "", "", "", "", "", 81.48, 4.314768*^6, 55.133, 29.7, 7.918, 5.03, 
  22267.037, 2.2, 128.346, 8.33, 2.4, 9.9, "", 2.3, 78.51, 0.815}, 
 {"PAN", "North America", "Panama", "2020-08-27", 89982., 900., 875.286, 
  1948., 16., 14.857, 20854.424, 208.586, 202.858, 451.473, 3.708, 3.443, 
  0.94, "", "", "", "", "", "", "", "", 4705., 317934., 73.685, 1.09, 4798., 
  1.112, 0.182, 5.5, "tests performed", "", "", "", "", "", "", "", "", "", 
  81.48, 4.314768*^6, 55.133, 29.7, 7.918, 5.03, 22267.037, 2.2, 128.346, 
  8.33, 2.4, 9.9, "", 2.3, 78.51, 0.815}, {"PAN", "North America", "Panama", 
  "2020-08-28", 90624., 642., 890.286, 1966., 18., 15.286, 21003.215, 
  148.791, 206.335, 455.644, 4.172, 3.543, 0.93, "", "", "", "", "", "", "", 
  "", 5115., 323049., 74.871, 1.185, 4912., 1.138, 0.181, 5.5, 
  "tests performed", "", "", "", "", "", "", "", "", "", 81.48, 4.314768*^6, 
  55.133, 29.7, 7.918, 5.03, 22267.037, 2.2, 128.346, 8.33, 2.4, 9.9, "", 
  2.3, 78.51, 0.815}, {"PAN", "North America", "Panama", "2020-08-29", 
  91337., 713., 836.714, 1983., 17., 15., 21168.461, 165.246, 193.919, 
  459.584, 3.94, 3.476, 0.92, "", "", "", "", "", "", "", "", 4786., 327835., 
  75.98, 1.109, 4837., 1.121, 0.173, 5.8, "tests performed", "", "", "", "", 
  "", "", "", "", "", 81.48, 4.314768*^6, 55.133, 29.7, 7.918, 5.03, 
  22267.037, 2.2, 128.346, 8.33, 2.4, 9.9, "", 2.3, 78.51, 0.815}, 
 {"PAN", "North America", "Panama", "2020-08-30", 92065., 728., 737.857, 
  1995., 12., 14.714, 21337.184, 168.723, 171.007, 462.366, 2.781, 3.41, 
  0.92, "", "", "", "", "", "", "", "", 2914., 330749., 76.655, 0.675, 4170., 
  0.966, 0.177, 5.7, "tests performed", "", "", "", "", "", "", "", "", "", 
  81.48, 4.314768*^6, 55.133, 29.7, 7.918, 5.03, 22267.037, 2.2, 128.346, 
  8.33, 2.4, 9.9, "", 2.3, 78.51, 0.815}, {"PAN", "North America", "Panama", 
  "2020-08-31", 92982., 917., 785.286, 2002., 7., 13.714, 21549.71, 212.526, 
  182., 463.988, 1.622, 3.178, 0.93, "", "", "", "", "", "", "", "", 5596., 
  336345., 77.952, 1.297, 4519., 1.047, 0.174, 5.8, "tests performed", "", 
  "", "", "", "", "", "", "", "", 81.48, 4.314768*^6, 55.133, 29.7, 7.918, 
  5.03, 22267.037, 2.2, 128.346, 8.33, 2.4, 9.9, "", 2.3, 78.51, 0.815}, 
 {"PAN", "North America", "Panama", "2020-09-01", 93552., 570., 738.714, 
  2018., 16., 14.143, 21681.815, 132.104, 171.206, 467.696, 3.708, 3.278, 
  0.93, "", "", "", "", "", "", "", "", 3514., 339859., 78.766, 0.814, 4320., 
  1.001, 0.171, 5.8, "tests performed", "", "", "", "", "", "", "", "", "", 
  81.48, 4.314768*^6, 55.133, 29.7, 7.918, 5.03, 22267.037, 2.2, 128.346, 
  8.33, 2.4, 9.9, "", 2.3, 78.51, 0.815}, {"PAN", "North America", "Panama", 
  "2020-09-02", 94084., 532., 714.571, 2030., 12., 14., 21805.112, 123.297, 
  165.611, 470.477, 2.781, 3.245, 0.93, "", "", "", "", "", "", "", "", 
  3740., 343599., 79.633, 0.867, 4339., 1.006, 0.165, 6.1, "tests performed", 
  "", "", "", "", "", "", "", "", "", 81.48, 4.314768*^6, 55.133, 29.7, 
  7.918, 5.03, 22267.037, 2.2, 128.346, 8.33, 2.4, 9.9, "", 2.3, 78.51, 
  0.815}, {"PAN", "North America", "Panama", "2020-09-03", 94914., 830., 
  704.571, 2046., 16., 14., 21997.475, 192.363, 163.293, 474.185, 3.708, 
  3.245, 0.93, "", "", "", "", "", "", "", "", 3522., 347121., 80.45, 0.816, 
  4170., 0.966, 0.169, 5.9, "tests performed", "", "", "", "", "", "", "", 
  "", "", 81.48, 4.314768*^6, 55.133, 29.7, 7.918, 5.03, 22267.037, 2.2, 
  128.346, 8.33, 2.4, 9.9, "", 2.3, 78.51, 0.815}, 
 {"PAN", "North America", "Panama", "2020-09-04", 95596., 682., 710.286, 
  2063., 17., 13.857, 22155.537, 158.062, 164.617, 478.125, 3.94, 3.212, 
  0.93, "", "", "", "", "", "", "", "", 5100., 352221., 81.632, 1.182, 4167., 
  0.966, 0.17, 5.9, "tests performed", "", "", "", "", "", "", "", "", "", 
  81.48, 4.314768*^6, 55.133, 29.7, 7.918, 5.03, 22267.037, 2.2, 128.346, 
  8.33, 2.4, 9.9, "", 2.3, 78.51, 0.815}, {"PAN", "North America", "Panama", 
  "2020-09-05", 96305., 709., 709.714, 2075., 12., 13.143, 22319.856, 
  164.319, 164.485, 480.907, 2.781, 3.046, 0.93, "", "", "", "", "", "", "", 
  "", 5412., 357633., 82.886, 1.254, 4257., 0.987, 0.167, 6., 
  "tests performed", "", "", "", "", "", "", "", "", "", 81.48, 4.314768*^6, 
  55.133, 29.7, 7.918, 5.03, 22267.037, 2.2, 128.346, 8.33, 2.4, 9.9, "", 
  2.3, 78.51, 0.815}, {"PAN", "North America", "Panama", "2020-09-06", 
  97043., 738., 711.143, 2086., 11., 13., 22490.896, 171.04, 164.816, 
  483.456, 2.549, 3.013, 0.93, "", "", "", "", "", "", "", "", 4949., 
  362582., 84.033, 1.147, 4548., 1.054, 0.156, 6.4, "tests performed", "", 
  "", "", "", "", "", "", "", "", 81.48, 4.314768*^6, 55.133, 29.7, 7.918, 
  5.03, 22267.037, 2.2, 128.346, 8.33, 2.4, 9.9, "", 2.3, 78.51, 0.815}, 
 {"PAN", "North America", "Panama", "2020-09-07", 97578., 535., 656.571, 
  2099., 13., 13.857, 22614.889, 123.993, 152.168, 486.469, 3.013, 3.212, 
  0.94, "", "", "", "", "", "", "", "", 3290., 365872., 84.795, 0.762, 4218., 
  0.978, 0.156, 6.4, "tests performed", "", "", "", "", "", "", "", "", "", 
  81.48, 4.314768*^6, 55.133, 29.7, 7.918, 5.03, 22267.037, 2.2, 128.346, 
  8.33, 2.4, 9.9, "", 2.3, 78.51, 0.815}, {"PAN", "North America", "Panama", 
  "2020-09-08", 98407., 829., 693.571, 2107., 8., 12.714, 22807.02, 192.131, 
  160.744, 488.323, 1.854, 2.947, 0.94, "", "", "", "", "", "", "", "", 
  5177., 371049., 85.995, 1.2, 4456., 1.033, 0.156, 6.4, "tests performed", 
  "", "", "", "", "", "", "", "", "", 81.48, 4.314768*^6, 55.133, 29.7, 
  7.918, 5.03, 22267.037, 2.2, 128.346, 8.33, 2.4, 9.9, "", 2.3, 78.51, 
  0.815}, {"PAN", "North America", "Panama", "2020-09-09", 99042., 635., 
  708.286, 2116., 9., 12.286, 22954.189, 147.169, 164.154, 490.409, 2.086, 
  2.847, 0.94, "", "", "", "", "", "", "", "", 4851., 375900., 87.119, 1.124, 
  4614., 1.069, 0.154, 6.5, "tests performed", "", "", "", "", "", "", "", 
  "", "", 81.48, 4.314768*^6, 55.133, 29.7, 7.918, 5.03, 22267.037, 2.2, 
  128.346, 8.33, 2.4, 9.9, "", 2.3, 78.51, 0.815}, 
 {"PAN", "North America", "Panama", "2020-09-10", 99715., 673., 685.857, 
  2127., 11., 11.571, 23110.165, 155.976, 158.956, 492.958, 2.549, 2.682, 
  0.94, "", "", "", "", "", "", "", "", 5075., 380975., 88.296, 1.176, 4836., 
  1.121, 0.142, 7.1, "tests performed", "", "", "", "", "", "", "", "", "", 
  81.48, 4.314768*^6, 55.133, 29.7, 7.918, 5.03, 22267.037, 2.2, 128.346, 
  8.33, 2.4, 9.9, "", 2.3, 78.51, 0.815}, {"PAN", "North America", "Panama", 
  "2020-09-11", 100330., 615., 676.286, 2140., 13., 11., 23252.699, 142.534, 
  156.737, 495.971, 3.013, 2.549, 0.94, "", "", "", "", "", "", "", "", 
  5007., 385982., 89.456, 1.16, 4823., 1.118, 0.14, 7.1, "tests performed", 
  "", "", "", "", "", "", "", "", "", 81.48, 4.314768*^6, 55.133, 29.7, 
  7.918, 5.03, 22267.037, 2.2, 128.346, 8.33, 2.4, 9.9, "", 2.3, 78.51, 
  0.815}, {"PAN", "North America", "Panama", "2020-09-12", 101041., 711., 
  676.571, 2155., 15., 11.429, 23417.482, 164.783, 156.804, 499.447, 3.476, 
  2.649, 0.94, "", "", "", "", "", "", "", "", 5196., 391178., 90.66, 1.204, 
  4792., 1.111, 0.141, 7.1, "tests performed", "", "", "", "", "", "", "", 
  "", "", 81.48, 4.314768*^6, 55.133, 29.7, 7.918, 5.03, 22267.037, 2.2, 
  128.346, 8.33, 2.4, 9.9, "", 2.3, 78.51, 0.815}, 
 {"PAN", "North America", "Panama", "2020-09-13", 101745., 704., 671.714, 
  2166., 11., 11.429, 23580.642, 163.161, 155.678, 501.997, 2.549, 2.649, 
  0.95, "", "", "", "", "", "", "", "", 4469., 395647., 91.696, 1.036, 4724., 
  1.095, 0.142, 7., "tests performed", "", "", "", "", "", "", "", "", "", 
  81.48, 4.314768*^6, 55.133, 29.7, 7.918, 5.03, 22267.037, 2.2, 128.346, 
  8.33, 2.4, 9.9, "", 2.3, 78.51, 0.815}, {"PAN", "North America", "Panama", 
  "2020-09-14", 102204., 459., 660.857, 2173., 7., 10.571, 23687.021, 
  106.379, 153.162, 503.619, 1.622, 2.45, 0.95, "", "", "", "", "", "", "", 
  "", 2875., 398522., 92.362, 0.666, 4664., 1.081, 0.142, 7.1, 
  "tests performed", "", "", "", "", "", "", "", "", "", 87.04, 4.314768*^6, 
  55.133, 29.7, 7.918, 5.03, 22267.037, 2.2, 128.346, 8.33, 2.4, 9.9, "", 
  2.3, 78.51, 0.815}, {"PAN", "North America", "Panama", "2020-09-15", 
  102832., 628., 632.143, 2187., 14., 11.429, 23832.568, 145.547, 146.507, 
  506.864, 3.245, 2.649, 0.96, "", "", "", "", "", "", "", "", 4740., 
  403262., 93.461, 1.099, 4602., 1.067, 0.137, 7.3, "tests performed", "", 
  "", "", "", "", "", "", "", "", 87.04, 4.314768*^6, 55.133, 29.7, 7.918, 
  5.03, 22267.037, 2.2, 128.346, 8.33, 2.4, 9.9, "", 2.3, 78.51, 0.815}, 
 {"PAN", "North America", "Panama", "2020-09-16", 103466., 634., 632., 2198., 
  11., 11.714, 23979.505, 146.937, 146.474, 509.413, 2.549, 2.715, 0.96, "", 
  "", "", "", "", "", "", "", 5453., 408715., 94.725, 1.264, 4688., 1.087, 
  0.135, 7.4, "tests performed", "", "", "", "", "", "", "", "", "", 87.04, 
  4.314768*^6, 55.133, 29.7, 7.918, 5.03, 22267.037, 2.2, 128.346, 8.33, 2.4, 
  9.9, "", 2.3, 78.51, 0.815}, {"PAN", "North America", "Panama", 
  "2020-09-17", 104138., 672., 631.857, 2213., 15., 12.286, 24135.249, 
  155.744, 146.441, 512.89, 3.476, 2.847, 0.97, "", "", "", "", "", "", "", 
  "", 5355., 414070., 95.966, 1.241, 4728., 1.096, 0.134, 7.5, 
  "tests performed", "", "", "", "", "", "", "", "", "", 87.04, 4.314768*^6, 
  55.133, 29.7, 7.918, 5.03, 22267.037, 2.2, 128.346, 8.33, 2.4, 9.9, "", 
  2.3, 78.51, 0.815}, {"PAN", "North America", "Panama", "2020-09-18", 
  104879., 741., 649.857, 2229., 16., 12.714, 24306.985, 171.736, 150.612, 
  516.598, 3.708, 2.947, 0.97, "", "", "", "", "", "", "", "", 5434., 
  419504., 97.225, 1.259, 4789., 1.11, 0.136, 7.4, "tests performed", "", "", 
  "", "", "", "", "", "", "", 87.04, 4.314768*^6, 55.133, 29.7, 7.918, 5.03, 
  22267.037, 2.2, 128.346, 8.33, 2.4, 9.9, "", 2.3, 78.51, 0.815}, 
 {"PAN", "North America", "Panama", "2020-09-19", 105601., 722., 651.429, 
  2247., 18., 13.143, 24474.317, 167.332, 150.977, 520.77, 4.172, 3.046, 
  0.97, "", "", "", "", "", "", "", "", 5788., 425292., 98.567, 1.341, 4873., 
  1.129, 0.134, 7.5, "tests performed", "", "", "", "", "", "", "", "", "", 
  87.04, 4.314768*^6, 55.133, 29.7, 7.918, 5.03, 22267.037, 2.2, 128.346, 
  8.33, 2.4, 9.9, "", 2.3, 78.51, 0.815}, {"PAN", "North America", "Panama", 
  "2020-09-20", 106203., 602., 636.857, 2257., 10., 13., 24613.838, 139.521, 
  147.599, 523.087, 2.318, 3.013, 0.98, "", "", "", "", "", "", "", "", 
  4966., 430258., 99.718, 1.151, 4944., 1.146, 0.129, 7.8, "tests performed", 
  "", "", "", "", "", "", "", "", "", 87.04, 4.314768*^6, 55.133, 29.7, 
  7.918, 5.03, 22267.037, 2.2, 128.346, 8.33, 2.4, 9.9, "", 2.3, 78.51, 
  0.815}, {"PAN", "North America", "Panama", "2020-09-21", 106810., 607., 
  658., 2272., 15., 14.143, 24754.518, 140.68, 152.5, 526.564, 3.476, 3.278, 
  0.98, "", "", "", "", "", "", "", "", 3898., 434156., 100.621, 0.903, 
  5091., 1.18, 0.129, 7.7, "tests performed", "", "", "", "", "", "", "", "", 
  "", 87.04, 4.314768*^6, 55.133, 29.7, 7.918, 5.03, 22267.037, 2.2, 128.346, 
  8.33, 2.4, 9.9, "", 2.3, 78.51, 0.815}, {"PAN", "North America", "Panama", 
  "2020-09-22", 107284., 474., 636., 2285., 13., 14., 24864.373, 109.855, 
  147.401, 529.577, 3.013, 3.245, 0.98, "", "", "", "", "", "", "", "", 
  4543., 438699., 101.674, 1.053, 5062., 1.173, 0.126, 8., "tests performed", 
  "", "", "", "", "", "", "", "", "", 87.04, 4.314768*^6, 55.133, 29.7, 
  7.918, 5.03, 22267.037, 2.2, 128.346, 8.33, 2.4, 9.9, "", 2.3, 78.51, 
  0.815}, {"PAN", "North America", "Panama", "2020-09-23", 107990., 706., 
  646.286, 2291., 6., 13.286, 25027.997, 163.624, 149.785, 530.967, 1.391, 
  3.079, 0.99, "", "", "", "", "", "", "", "", 5520., 444219., 102.953, 
  1.279, 5072., 1.175, 0.127, 7.8, "tests performed", "", "", "", "", "", "", 
  "", "", "", 87.04, 4.314768*^6, 55.133, 29.7, 7.918, 5.03, 22267.037, 2.2, 
  128.346, 8.33, 2.4, 9.9, "", 2.3, 78.51, 0.815}, 
 {"PAN", "North America", "Panama", "2020-09-24", 108726., 736., 655.429, 
  2297., 6., 12., 25198.574, 170.577, 151.904, 532.358, 1.391, 2.781, 0.99, 
  "", "", "", "", "", "", "", "", 6150., 450369., 104.378, 1.425, 5186., 
  1.202, 0.126, 7.9, "tests performed", "", "", "", "", "", "", "", "", "", 
  87.04, 4.314768*^6, 55.133, 29.7, 7.918, 5.03, 22267.037, 2.2, 128.346, 
  8.33, 2.4, 9.9, "", 2.3, 78.51, 0.815}, {"PAN", "North America", "Panama", 
  "2020-09-25", 109431., 705., 650.286, 2311., 14., 11.714, 25361.966, 
  163.392, 150.712, 535.602, 3.245, 2.715, 0.99, "", "", "", "", "", "", "", 
  "", 5532., 455901., 105.661, 1.282, 5200., 1.205, 0.125, 8., 
  "tests performed", "", "", "", "", "", "", "", "", "", 87.04, 4.314768*^6, 
  55.133, 29.7, 7.918, 5.03, 22267.037, 2.2, 128.346, 8.33, 2.4, 9.9, "", 
  2.3, 78.51, 0.815}, {"PAN", "North America", "Panama", "2020-09-26", 
  110108., 677., 643.857, 2323., 12., 10.857, 25518.869, 156.903, 149.222, 
  538.384, 2.781, 2.516, 0.99, "", "", "", "", "", "", "", "", 5288., 
  461189., 106.886, 1.226, 5128., 1.188, 0.126, 8., "tests performed", "", 
  "", "", "", "", "", "", "", "", 87.04, 4.314768*^6, 55.133, 29.7, 7.918, 
  5.03, 22267.037, 2.2, 128.346, 8.33, 2.4, 9.9, "", 2.3, 78.51, 0.815}, 
 {"PAN", "North America", "Panama", "2020-09-27", 110555., 447., 621.714, 
  2340., 17., 11.857, 25622.467, 103.598, 144.09, 542.323, 3.94, 2.748, 0.99, 
  "", "", "", "", "", "", "", "", 3584., 464773., 107.717, 0.831, 4931., 
  1.143, 0.126, 7.9, "tests performed", "", "", "", "", "", "", "", "", "", 
  87.04, 4.314768*^6, 55.133, 29.7, 7.918, 5.03, 22267.037, 2.2, 128.346, 
  8.33, 2.4, 9.9, "", 2.3, 78.51, 0.815}, {"PAN", "North America", "Panama", 
  "2020-09-28", 111277., 722., 638.143, 2348., 8., 10.857, 25789.799, 
  167.332, 147.897, 544.178, 1.854, 2.516, 1., "", "", "", "", "", "", "", 
  "", 4476., 469249., 108.754, 1.037, 5013., 1.162, 0.127, 7.9, 
  "tests performed", "", "", "", "", "", "", "", "", "", 87.04, 4.314768*^6, 
  55.133, 29.7, 7.918, 5.03, 22267.037, 2.2, 128.346, 8.33, 2.4, 9.9, "", 
  2.3, 78.51, 0.815}, {"PAN", "North America", "Panama", "2020-09-29", 
  111853., 576., 652.714, 2364., 16., 11.286, 25923.294, 133.495, 151.274, 
  547.886, 3.708, 2.616, 1.01, "", "", "", "", "", "", "", "", 4234., 
  473483., 109.735, 0.981, 4969., 1.152, 0.131, 7.6, "tests performed", "", 
  "", "", "", "", "", "", "", "", 87.04, 4.314768*^6, 55.133, 29.7, 7.918, 
  5.03, 22267.037, 2.2, 128.346, 8.33, 2.4, 9.9, "", 2.3, 78.51, 0.815}, 
 {"PAN", "North America", "Panama", "2020-09-30", 112595., 742., 657.857, 
  2372., 8., 11.571, 26095.262, 171.968, 152.466, 549.74, 1.854, 2.682, 1.01, 
  "", "", "", "", "", "", "", "", 5212., 478695., 110.943, 1.208, 4925., 
  1.141, 0.134, 7.5, "tests performed", "", "", "", "", "", "", "", "", "", 
  87.04, 4.314768*^6, 55.133, 29.7, 7.918, 5.03, 22267.037, 2.2, 128.346, 
  8.33, 2.4, 9.9, "", 2.3, 78.51, 0.815}, {"PAN", "North America", "Panama", 
  "2020-10-01", 113342., 747., 659.429, 2387., 15., 12.857, 26268.388, 
  173.126, 152.831, 553.216, 3.476, 2.98, 1.01, "", "", "", "", "", "", "", 
  "", 5803., 484498., 112.288, 1.345, 4876., 1.13, 0.135, 7.4, 
  "tests performed", "", "", "", "", "", "", "", "", "", 87.04, 4.314768*^6, 
  55.133, 29.7, 7.918, 5.03, 22267.037, 2.2, 128.346, 8.33, 2.4, 9.9, "", 
  2.3, 78.51, 0.815}, {"PAN", "North America", "Panama", "2020-10-02", 
  113962., 620., 647.286, 2406., 19., 13.571, 26412.081, 143.693, 150.016, 
  557.62, 4.403, 3.145, 1.01, "", "", "", "", "", "", "", "", 5429., 489927., 
  113.547, 1.258, 4861., 1.127, 0.133, 7.5, "tests performed", "", "", "", 
  "", "", "", "", "", "", 87.04, 4.314768*^6, 55.133, 29.7, 7.918, 5.03, 
  22267.037, 2.2, 128.346, 8.33, 2.4, 9.9, "", 2.3, 78.51, 0.815}, 
 {"PAN", "North America", "Panama", "2020-10-03", 114653., 691., 649.286, 
  2414., 8., 13., 26572.228, 160.148, 150.48, 559.474, 1.854, 3.013, 1.01, 
  "", "", "", "", "", "", "", "", 5573., 495500., 114.838, 1.292, 4902., 
  1.136, 0.132, 7.5, "tests performed", "", "", "", "", "", "", "", "", "", 
  87.04, 4.314768*^6, 55.133, 29.7, 7.918, 5.03, 22267.037, 2.2, 128.346, 
  8.33, 2.4, 9.9, "", 2.3, 78.51, 0.815}, {"PAN", "North America", "Panama", 
  "2020-10-04", 115286., 633., 675.857, 2423., 9., 11.857, 26718.934, 
  146.705, 156.638, 561.56, 2.086, 2.748, 1.02, "", "", "", "", "", "", "", 
  "", 5249., 500749., 116.055, 1.217, 5139., 1.191, 0.132, 7.6, 
  "tests performed", "", "", "", "", "", "", "", "", "", 87.04, 4.314768*^6, 
  55.133, 29.7, 7.918, 5.03, 22267.037, 2.2, 128.346, 8.33, 2.4, 9.9, "", 
  2.3, 78.51, 0.815}, {"PAN", "North America", "Panama", "2020-10-05", 
  115919., 633., 663.143, 2430., 7., 11.714, 26865.639, 146.705, 153.691, 
  563.182, 1.622, 2.715, 1.02, "", "", "", "", "", "", "", "", 4143., 
  504892., 117.015, 0.96, 5092., 1.18, 0.13, 7.7, "tests performed", "", "", 
  "", "", "", "", "", "", "", 87.04, 4.314768*^6, 55.133, 29.7, 7.918, 5.03, 
  22267.037, 2.2, 128.346, 8.33, 2.4, 9.9, "", 2.3, 78.51, 0.815}, 
 {"PAN", "North America", "Panama", "2020-10-06", 116602., 683., 678.429, 
  2440., 10., 10.857, 27023.933, 158.294, 157.234, 565.5, 2.318, 2.516, 1.02, 
  "", "", "", "", "", "", "", "", 5925., 510817., 118.388, 1.373, 5333., 
  1.236, 0.127, 7.9, "tests performed", "", "", "", "", "", "", "", "", "", 
  87.04, 4.314768*^6, 55.133, 29.7, 7.918, 5.03, 22267.037, 2.2, 128.346, 
  8.33, 2.4, 9.9, "", 2.3, 78.51, 0.815}, {"PAN", "North America", "Panama", 
  "2020-10-07", 117300., 698., 672.143, 2448., 8., 10.857, 27185.703, 161.77, 
  155.777, 567.354, 1.854, 2.516, 1.02, "", "", "", "", "", "", "", "", 
  6215., 517032., 119.828, 1.44, 5477., 1.269, 0.123, 8.1, "tests performed", 
  "", "", "", "", "", "", "", "", "", 87.04, 4.314768*^6, 55.133, 29.7, 
  7.918, 5.03, 22267.037, 2.2, 128.346, 8.33, 2.4, 9.9, "", 2.3, 78.51, 
  0.815}, {"PAN", "North America", "Panama", "2020-10-08", 118054., 754., 
  673.143, 2463., 15., 10.857, 27360.451, 174.749, 156.009, 570.83, 3.476, 
  2.516, 1.02, "", "", "", "", "", "", "", "", 5836., 522868., 121.181, 
  1.353, 5481., 1.27, 0.123, 8.1, "tests performed", "", "", "", "", "", "", 
  "", "", "", 87.04, 4.314768*^6, 55.133, 29.7, 7.918, 5.03, 22267.037, 2.2, 
  128.346, 8.33, 2.4, 9.9, "", 2.3, 78.51, 0.815}, 
 {"PAN", "North America", "Panama", "2020-10-09", 118841., 787., 697., 2474., 
  11., 9.714, 27542.848, 182.397, 161.538, 573.38, 2.549, 2.251, 1.02, "", 
  "", "", "", "", "", "", "", 6728., 529596., 122.74, 1.559, 5667., 1.313, 
  0.123, 8.1, "tests performed", "", "", "", "", "", "", "", "", "", 87.04, 
  4.314768*^6, 55.133, 29.7, 7.918, 5.03, 22267.037, 2.2, 128.346, 8.33, 2.4, 
  9.9, "", 2.3, 78.51, 0.815}, {"PAN", "North America", "Panama", 
  "2020-10-10", 119666., 825., 716.143, 2482., 8., 9.714, 27734.052, 191.204, 
  165.975, 575.234, 1.854, 2.251, 1.01, "", "", "", "", "", "", "", "", 
  7029., 536625., 124.369, 1.629, 5875., 1.362, 0.122, 8.2, 
  "tests performed", "", "", "", "", "", "", "", "", "", 87.04, 4.314768*^6, 
  55.133, 29.7, 7.918, 5.03, 22267.037, 2.2, 128.346, 8.33, 2.4, 9.9, "", 
  2.3, 78.51, 0.815}, {"PAN", "North America", "Panama", "2020-10-11", 
  120313., 647., 718.143, 2491., 9., 9.714, 27884.002, 149.95, 166.438, 
  577.32, 2.086, 2.251, 1., "", "", "", "", "", "", "", "", 4560., 541185., 
  125.426, 1.057, 5777., 1.339, 0.124, 8., "tests performed", "", "", "", "", 
  "", "", "", "", "", 87.04, 4.314768*^6, 55.133, 29.7, 7.918, 5.03, 
  22267.037, 2.2, 128.346, 8.33, 2.4, 9.9, "", 2.3, 78.51, 0.815}, 
 {"PAN", "North America", "Panama", "2020-10-12", 120802., 489., 697.571, 
  2502., 11., 10.286, 27997.334, 113.332, 161.671, 579.869, 2.549, 2.384, 
  0.99, "", "", "", "", "", "", "", "", 4072., 545257., 126.37, 0.944, 5766., 
  1.336, 0.121, 8.3, "tests performed", "", "", "", "", "", "", "", "", "", 
  59.26, 4.314768*^6, 55.133, 29.7, 7.918, 5.03, 22267.037, 2.2, 128.346, 
  8.33, 2.4, 9.9, "", 2.3, 78.51, 0.815}, {"PAN", "North America", "Panama", 
  "2020-10-13", 121296., 494., 670.571, 2511., 9., 10.143, 28111.824, 
  114.491, 155.413, 581.955, 2.086, 2.351, 0.99, "", "", "", "", "", "", "", 
  "", 5135., 550392., 127.56, 1.19, 5654., 1.31, 0.119, 8.4, 
  "tests performed", "", "", "", "", "", "", "", "", "", 59.26, 4.314768*^6, 
  55.133, 29.7, 7.918, 5.03, 22267.037, 2.2, 128.346, 8.33, 2.4, 9.9, "", 
  2.3, 78.51, 0.815}, {"PAN", "North America", "Panama", "2020-10-14", 
  122128., 832., 689.714, 2519., 8., 10.143, 28304.65, 192.826, 159.85, 
  583.809, 1.854, 2.351, 0.99, "", "", "", "", "", "", "", "", 6622., 
  557014., 129.095, 1.535, 5712., 1.324, 0.121, 8.3, "tests performed", "", 
  "", "", "", "", "", "", "", "", 59.26, 4.314768*^6, 55.133, 29.7, 7.918, 
  5.03, 22267.037, 2.2, 128.346, 8.33, 2.4, 9.9, "", 2.3, 78.51, 0.815}, 
 {"PAN", "North America", "Panama", "2020-10-15", 122883., 755., 689.857, 
  2529., 10., 9.429, 28479.631, 174.98, 159.883, 586.127, 2.318, 2.185, 0.99, 
  "", "", "", "", "", "", "", "", 6976., 563990., 130.712, 1.617, 5875., 
  1.362, 0.117, 8.5, "tests performed", "", "", "", "", "", "", "", "", "", 
  59.26, 4.314768*^6, 55.133, 29.7, 7.918, 5.03, 22267.037, 2.2, 128.346, 
  8.33, 2.4, 9.9, "", 2.3, 78.51, 0.815}, {"PAN", "North America", "Panama", 
  "2020-10-16", 123498., 615., 665.286, 2546., 17., 10.286, 28622.165, 
  142.534, 154.188, 590.066, 3.94, 2.384, 0.98, "", "", "", "", "", "", "", 
  "", 6472., 570462., 132.212, 1.5, 5838., 1.353, 0.114, 8.8, 
  "tests performed", "", "", "", "", "", "", "", "", "", 59.26, 4.314768*^6, 
  55.133, 29.7, 7.918, 5.03, 22267.037, 2.2, 128.346, 8.33, 2.4, 9.9, "", 
  2.3, 78.51, 0.815}, {"PAN", "North America", "Panama", "2020-10-17", 
  124107., 609., 634.429, 2557., 11., 10.714, 28763.308, 141.143, 147.037, 
  592.616, 2.549, 2.483, 0.98, "", "", "", "", "", "", "", "", 4188., 
  574650., 133.182, 0.971, 5432., 1.259, 0.117, 8.6, "tests performed", "", 
  "", "", "", "", "", "", "", "", 59.26, 4.314768*^6, 55.133, 29.7, 7.918, 
  5.03, 22267.037, 2.2, 128.346, 8.33, 2.4, 9.9, "", 2.3, 78.51, 0.815}, 
 {"PAN", "North America", "Panama", "2020-10-18", 124745., 638., 633.143, 
  2564., 7., 10.429, 28911.172, 147.864, 146.739, 594.238, 1.622, 2.417, 
  0.99, "", "", "", "", "", "", "", "", 4774., 579424., 134.289, 1.106, 
  5463., 1.266, 0.116, 8.6, "tests performed", "", "", "", "", "", "", "", 
  "", "", 59.26, 4.314768*^6, 55.133, 29.7, 7.918, 5.03, 22267.037, 2.2, 
  128.346, 8.33, 2.4, 9.9, "", 2.3, 78.51, 0.815}, 
 {"PAN", "North America", "Panama", "2020-10-19", 125181., 436., 625.571, 
  2574., 10., 10.286, 29012.22, 101.048, 144.984, 596.556, 2.318, 2.384, 
  0.99, "", "", "", "", "", "", "", "", 2847., 582271., 134.948, 0.66, 5288., 
  1.226, 0.118, 8.5, "tests performed", "", "", "", "", "", "", "", "", "", 
  59.26, 4.314768*^6, 55.133, 29.7, 7.918, 5.03, 22267.037, 2.2, 128.346, 
  8.33, 2.4, 9.9, "", 2.3, 78.51, 0.815}, {"PAN", "North America", "Panama", 
  "2020-10-20", 125739., 558., 634.714, 2585., 11., 10.571, 29141.544, 
  129.323, 147.103, 599.105, 2.549, 2.45, 1., "", "", "", "", "", "", "", "", 
  5683., 587954., 136.265, 1.317, 5366., 1.244, 0.118, 8.5, 
  "tests performed", "", "", "", "", "", "", "", "", "", 62.04, 4.314768*^6, 
  55.133, 29.7, 7.918, 5.03, 22267.037, 2.2, 128.346, 8.33, 2.4, 9.9, "", 
  2.3, 78.51, 0.815}, {"PAN", "North America", "Panama", "2020-10-21", 
  126435., 696., 615.286, 2597., 12., 11.143, 29302.85, 161.306, 142.6, 
  601.886, 2.781, 2.582, 1.01, "", "", "", "", "", "", "", "", 8514., 
  596468., 138.239, 1.973, 5636., 1.306, 0.109, 9.2, "tests performed", "", 
  "", "", "", "", "", "", "", "", 62.04, 4.314768*^6, 55.133, 29.7, 7.918, 
  5.03, 22267.037, 2.2, 128.346, 8.33, 2.4, 9.9, "", 2.3, 78.51, 0.815}, 
 {"PAN", "North America", "Panama", "2020-10-22", 127227., 792., 620.571, 
  2612., 15., 11.857, 29486.406, 183.556, 143.825, 605.363, 3.476, 2.748, 
  1.02, "", "", "", "", "", "", "", "", 7748., 604216., 140.034, 1.796, 
  5747., 1.332, 0.108, 9.3, "tests performed", "", "", "", "", "", "", "", 
  "", "", 62.04, 4.314768*^6, 55.133, 29.7, 7.918, 5.03, 22267.037, 2.2, 
  128.346, 8.33, 2.4, 9.9, "", 2.3, 78.51, 0.815}, 
 {"PAN", "North America", "Panama", "2020-10-23", 127866., 639., 624., 2622., 
  10., 10.857, 29634.502, 148.096, 144.62, 607.68, 2.318, 2.516, 1.02, "", 
  "", "", "", "", "", "", "", 6909., 611125., 141.636, 1.601, 5809., 1.346, 
  0.107, 9.3, "tests performed", "", "", "", "", "", "", "", "", "", 62.04, 
  4.314768*^6, 55.133, 29.7, 7.918, 5.03, 22267.037, 2.2, 128.346, 8.33, 2.4, 
  9.9, "", 2.3, 78.51, 0.815}, {"PAN", "North America", "Panama", 
  "2020-10-24", 128515., 649., 629.714, 2628., 6., 10.143, 29784.915, 
  150.414, 145.944, 609.071, 1.391, 2.351, 1.03, "", "", "", "", "", "", "", 
  "", 6443., 617568., 143.129, 1.493, 6131., 1.421, 0.103, 9.7, 
  "tests performed", "", "", "", "", "", "", "", "", "", 62.04, 4.314768*^6, 
  55.133, 29.7, 7.918, 5.03, 22267.037, 2.2, 128.346, 8.33, 2.4, 9.9, "", 
  2.3, 78.51, 0.815}, {"PAN", "North America", "Panama", "2020-10-25", 
  129200., 685., 636.429, 2633., 5., 9.857, 29943.673, 158.757, 147.5, 
  610.23, 1.159, 2.285, 1.04, "", "", "", "", "", "", "", "", 6657., 624225., 
  144.672, 1.543, 6400., 1.483, 0.099, 10.1, "tests performed", "", "", "", 
  "", "", "", "", "", "", 58.33, 4.314768*^6, 55.133, 29.7, 7.918, 5.03, 
  22267.037, 2.2, 128.346, 8.33, 2.4, 9.9, "", 2.3, 78.51, 0.815}, 
 {"PAN", "North America", "Panama", "2020-10-26", 129751., 551., 652.857, 
  2638., 5., 9.143, 30071.373, 127.701, 151.308, 611.389, 1.159, 2.119, 1.05, 
  "", "", "", "", "", "", "", "", 3655., 627880., 145.519, 0.847, 6516., 
  1.51, 0.1, 10., "tests performed", "", "", "", "", "", "", "", "", "", 
  58.33, 4.314768*^6, 55.133, 29.7, 7.918, 5.03, 22267.037, 2.2, 128.346, 
  8.33, 2.4, 9.9, "", 2.3, 78.51, 0.815}, {"PAN", "North America", "Panama", 
  "2020-10-27", 130422., 671., 669., 2650., 12., 9.286, 30226.886, 155.512, 
  155.049, 614.17, 2.781, 2.152, 1.05, "", "", "", "", "", "", "", "", 6999., 
  634879., 147.141, 1.622, 6704., 1.554, 0.1, 10., "tests performed", "", "", 
  "", "", "", "", "", "", "", 58.33, 4.314768*^6, 55.133, 29.7, 7.918, 5.03, 
  22267.037, 2.2, 128.346, 8.33, 2.4, 9.9, "", 2.3, 78.51, 0.815}, 
 {"PAN", "North America", "Panama", "2020-10-28", 131247., 825., 687.429, 
  2663., 13., 9.429, 30418.09, 191.204, 159.32, 617.183, 3.013, 2.185, 1.06, 
  "", "", "", "", "", "", "", "", 7896., 642775., 148.971, 1.83, 6615., 
  1.533, 0.104, 9.6, "tests performed", "", "", "", "", "", "", "", "", "", 
  58.33, 4.314768*^6, 55.133, 29.7, 7.918, 5.03, 22267.037, 2.2, 128.346, 
  8.33, 2.4, 9.9, "", 2.3, 78.51, 0.815}, {"PAN", "North America", "Panama", 
  "2020-10-29", 132045., 798., 688.286, 2678., 15., 9.429, 30603.036, 
  184.946, 159.519, 620.659, 3.476, 2.185, 1.06, "", "", "", "", "", "", "", 
  "", 7939., 650714., 150.811, 1.84, 6643., 1.54, 0.104, 9.7, 
  "tests performed", "", "", "", "", "", "", "", "", "", 58.33, 4.314768*^6, 
  55.133, 29.7, 7.918, 5.03, 22267.037, 2.2, 128.346, 8.33, 2.4, 9.9, "", 
  2.3, 78.51, 0.815}, {"PAN", "North America", "Panama", "2020-10-30", 
  132867., 822., 714.429, 2688., 10., 9.429, 30793.544, 190.509, 165.578, 
  622.977, 2.318, 2.185, 1.06, "", "", "", "", "", "", "", "", 8103., 
  658817., 152.689, 1.878, 6813., 1.579, 0.105, 9.5, "tests performed", "", 
  "", "", "", "", "", "", "", "", 58.33, 4.314768*^6, 55.133, 29.7, 7.918, 
  5.03, 22267.037, 2.2, 128.346, 8.33, 2.4, 9.9, "", 2.3, 78.51, 0.815}, 
 {"PAN", "North America", "Panama", "2020-10-31", 133598., 731., 726.143, 
  2700., 12., 10.286, 30962.963, 169.418, 168.292, 625.758, 2.781, 2.384, 
  1.07, "", "", "", "", "", "", "", "", 7446., 666263., 154.415, 1.726, 
  6956., 1.612, 0.104, 9.6, "tests performed", "", "", "", "", "", "", "", 
  "", "", 58.33, 4.314768*^6, 55.133, 29.7, 7.918, 5.03, 22267.037, 2.2, 
  128.346, 8.33, 2.4, 9.9, "", 2.3, 78.51, 0.815}, 
 {"PAN", "North America", "Panama", "2020-11-01", 134336., 738., 733.714, 
  2706., 6., 10.429, 31134.003, 171.04, 170.047, 627.148, 1.391, 2.417, 1.07, 
  "", "", "", "", "", "", "", "", 6482., 672745., 155.917, 1.502, 6931., 
  1.606, 0.106, 9.4, "tests performed", "", "", "", "", "", "", "", "", "", 
  58.33, 4.314768*^6, 55.133, 29.7, 7.918, 5.03, 22267.037, 2.2, 128.346, 
  8.33, 2.4, 9.9, "", 2.3, 78.51, 0.815}, {"PAN", "North America", "Panama", 
  "2020-11-02", 134915., 579., 737.714, 2720., 14., 11.714, 31268.193, 
  134.19, 170.974, 630.393, 3.245, 2.715, 1.07, "", "", "", "", "", "", "", 
  "", 4613., 677358., 156.986, 1.069, 7068., 1.638, 0.104, 9.6, 
  "tests performed", "", "", "", "", "", "", "", "", "", 58.33, 4.314768*^6, 
  55.133, 29.7, 7.918, 5.03, 22267.037, 2.2, 128.346, 8.33, 2.4, 9.9, "", 
  2.3, 78.51, 0.815}, {"PAN", "North America", "Panama", "2020-11-03", 
  135592., 677., 738.571, 2731., 11., 11.571, 31425.096, 156.903, 171.173, 
  632.942, 2.549, 2.682, 1.07, "", "", "", "", "", "", "", "", 5790., 
  683148., 158.328, 1.342, 6896., 1.598, 0.107, 9.3, "tests performed", "", 
  "", "", "", "", "", "", "", "", 58.33, 4.314768*^6, 55.133, 29.7, 7.918, 
  5.03, 22267.037, 2.2, 128.346, 8.33, 2.4, 9.9, "", 2.3, 78.51, 0.815}, 
 {"PAN", "North America", "Panama", "2020-11-04", 136024., 432., 682.429, 
  2744., 13., 11.571, 31525.218, 100.121, 158.161, 635.955, 3.013, 2.682, 
  1.08, "", "", "", "", "", "", "", "", 3201., 686349., 159.07, 0.742, 6225., 
  1.443, 0.11, 9.1, "tests performed", "", "", "", "", "", "", "", "", "", 
  58.33, 4.314768*^6, 55.133, 29.7, 7.918, 5.03, 22267.037, 2.2, 128.346, 
  8.33, 2.4, 9.9, "", 2.3, 78.51, 0.815}, {"PAN", "North America", "Panama", 
  "2020-11-05", 136567., 543., 646., 2756., 12., 11.143, 31651.064, 125.847, 
  149.718, 638.737, 2.781, 2.582, 1.1, "", "", "", "", "", "", "", "", 4329., 
  690678., 160.073, 1.003, 5709., 1.323, 0.113, 8.8, "tests performed", "", 
  "", "", "", "", "", "", "", "", 58.33, 4.314768*^6, 55.133, 29.7, 7.918, 
  5.03, 22267.037, 2.2, 128.346, 8.33, 2.4, 9.9, "", 2.3, 78.51, 0.815}, 
 {"PAN", "North America", "Panama", "2020-11-06", 137760., 1193., 699., 
  2770., 14., 11.714, 31927.557, 276.492, 162.002, 641.981, 3.245, 2.715, 
  1.13, "", "", "", "", "", "", "", "", 7409., 698087., 161.79, 1.717, 5610., 
  1.3, 0.125, 8., "tests performed", "", "", "", "", "", "", "", "", "", 
  58.33, 4.314768*^6, 55.133, 29.7, 7.918, 5.03, 22267.037, 2.2, 128.346, 
  8.33, 2.4, 9.9, "", 2.3, 78.51, 0.815}, {"PAN", "North America", "Panama", 
  "2020-11-07", 138506., 746., 701.143, 2781., 11., 11.571, 32100.451, 
  172.895, 162.498, 644.531, 2.549, 2.682, 1.15, "", "", "", "", "", "", "", 
  "", 6448., 704535., 163.285, 1.494, 5467., 1.267, 0.128, 7.8, 
  "tests performed", "", "", "", "", "", "", "", "", "", 58.33, 4.314768*^6, 
  55.133, 29.7, 7.918, 5.03, 22267.037, 2.2, 128.346, 8.33, 2.4, 9.9, "", 
  2.3, 78.51, 0.815}, {"PAN", "North America", "Panama", "2020-11-08", 
  139527., 1021., 741.571, 2798., 17., 13.143, 32337.08, 236.629, 171.868, 
  648.471, 3.94, 3.046, 1.16, "", "", "", "", "", "", "", "", 7009., 711544., 
  164.909, 1.624, 5543., 1.285, 0.134, 7.5, "tests performed", "", "", "", 
  "", "", "", "", "", "", 58.33, 4.314768*^6, 55.133, 29.7, 7.918, 5.03, 
  22267.037, 2.2, 128.346, 8.33, 2.4, 9.9, "", 2.3, 78.51, 0.815}, 
 {"PAN", "North America", "Panama", "2020-11-09", 140331., 804., 773.714, 
  2808., 10., 12.571, 32523.417, 186.337, 179.318, 650.788, 2.318, 2.914, 
  1.17, "", "", "", "", "", "", "", "", 5347., 716891., 166.148, 1.239, 
  5648., 1.309, 0.137, 7.3, "tests performed", "", "", "", "", "", "", "", 
  "", "", 58.33, 4.314768*^6, 55.133, 29.7, 7.918, 5.03, 22267.037, 2.2, 
  128.346, 8.33, 2.4, 9.9, "", 2.3, 78.51, 0.815}, 
 {"PAN", "North America", "Panama", "2020-11-10", 141302., 971., 815.714, 
  2817., 9., 12.286, 32748.458, 225.041, 189.052, 652.874, 2.086, 2.847, 
  1.18, "", "", "", "", "", "", "", "", 7079., 723970., 167.789, 1.641, 
  5832., 1.352, 0.14, 7.1, "tests performed", "", "", "", "", "", "", "", "", 
  "", 58.33, 4.314768*^6, 55.133, 29.7, 7.918, 5.03, 22267.037, 2.2, 128.346, 
  8.33, 2.4, 9.9, "", 2.3, 78.51, 0.815}, {"PAN", "North America", "Panama", 
  "2020-11-11", 142465., 1163., 920.143, 2823., 6., 11.286, 33017.998, 
  269.539, 213.254, 654.265, 1.391, 2.616, 1.18, "", "", "", "", "", "", "", 
  "", 6288., 730258., 169.246, 1.457, 6273., 1.454, 0.147, 6.8, 
  "tests performed", "", "", "", "", "", "", "", "", "", 58.33, 4.314768*^6, 
  55.133, 29.7, 7.918, 5.03, 22267.037, 2.2, 128.346, 8.33, 2.4, 9.9, "", 
  2.3, 78.51, 0.815}, {"PAN", "North America", "Panama", "2020-11-12", 
  143352., 887., 969.286, 2830., 7., 10.571, 33223.571, 205.573, 224.644, 
  655.887, 1.622, 2.45, 1.17, "", "", "", "", "", "", "", "", 7093., 737351., 
  170.89, 1.644, 6668., 1.545, 0.145, 6.9, "tests performed", "", "", "", "", 
  "", "", "", "", "", 58.33, 4.314768*^6, 55.133, 29.7, 7.918, 5.03, 
  22267.037, 2.2, 128.346, 8.33, 2.4, 9.9, "", 2.3, 78.51, 0.815}, 
 {"PAN", "North America", "Panama", "2020-11-13", 144477., 1125., 959.571, 
  2856., 26., 12.286, 33484.303, 260.732, 222.392, 661.913, 6.026, 2.847, 
  1.18, "", "", "", "", "", "", "", "", 9154., 746505., 173.012, 2.122, 
  6917., 1.603, 0.139, 7.2, "tests performed", "", "", "", "", "", "", "", 
  "", "", 58.33, 4.314768*^6, 55.133, 29.7, 7.918, 5.03, 22267.037, 2.2, 
  128.346, 8.33, 2.4, 9.9, "", 2.3, 78.51, 0.815}, 
 {"PAN", "North America", "Panama", "2020-11-14", 145309., 832., 971.857, 
  2867., 11., 12.286, 33677.129, 192.826, 225.24, 664.462, 2.549, 2.847, 
  1.18, "", "", "", "", "", "", "", "", 5521., 752026., 174.291, 1.28, 6784., 
  1.572, 0.143, 7., "tests performed", "", "", "", "", "", "", "", "", "", 
  58.33, 4.314768*^6, 55.133, 29.7, 7.918, 5.03, 22267.037, 2.2, 128.346, 
  8.33, 2.4, 9.9, "", 2.3, 78.51, 0.815}, {"PAN", "North America", "Panama", 
  "2020-11-15", 146653., 1344., 1018., 2873., 6., 10.714, 33988.618, 311.488, 
  235.934, 665.853, 1.391, 2.483, 1.19, "", "", "", "", "", "", "", "", 
  9906., 761932., 176.587, 2.296, 7198., 1.668, 0.141, 7.1, 
  "tests performed", "", "", "", "", "", "", "", "", "", 58.33, 4.314768*^6, 
  55.133, 29.7, 7.918, 5.03, 22267.037, 2.2, 128.346, 8.33, 2.4, 9.9, "", 
  2.3, 78.51, 0.815}, {"PAN", "North America", "Panama", "2020-11-16", 
  147667., 1014., 1048., 2881., 8., 10.429, 34223.625, 235.007, 242.887, 
  667.707, 1.854, 2.417, 1.18, "", "", "", "", "", "", "", "", 7220., 
  769152., 178.26, 1.673, 7466., 1.73, 0.14, 7.1, "tests performed", "", "", 
  "", "", "", "", "", "", "", 58.33, 4.314768*^6, 55.133, 29.7, 7.918, 5.03, 
  22267.037, 2.2, 128.346, 8.33, 2.4, 9.9, "", 2.3, 78.51, 0.815}, 
 {"PAN", "North America", "Panama", "2020-11-17", 148721., 1054., 1059.857, 
  2893., 12., 10.857, 34467.902, 244.277, 245.635, 670.488, 2.781, 2.516, 
  1.18, "", "", "", "", "", "", "", "", 8948., 778100., 180.334, 2.074, 
  7733., 1.792, 0.137, 7.3, "tests performed", "", "", "", "", "", "", "", 
  "", "", 58.33, 4.314768*^6, 55.133, 29.7, 7.918, 5.03, 22267.037, 2.2, 
  128.346, 8.33, 2.4, 9.9, "", 2.3, 78.51, 0.815}, 
 {"PAN", "North America", "Panama", "2020-11-18", 149833., 1112., 1052.571, 
  2907., 14., 12., 34725.621, 257.72, 243.946, 673.733, 3.245, 2.781, 1.17, 
  "", "", "", "", "", "", "", "", 9205., 787305., 182.468, 2.133, 8150., 
  1.889, 0.129, 7.7, "tests performed", "", "", "", "", "", "", "", "", "", 
  58.33, 4.314768*^6, 55.133, 29.7, 7.918, 5.03, 22267.037, 2.2, 128.346, 
  8.33, 2.4, 9.9, "", 2.3, 78.51, 0.815}, {"PAN", "North America", "Panama", 
  "2020-11-19", 151089., 1256., 1105.286, 2922., 15., 13.143, 35016.715, 
  291.093, 256.163, 677.209, 3.476, 3.046, 1.17, "", "", "", "", "", "", "", 
  "", 10615., 797920., 184.928, 2.46, 8653., 2.005, 0.128, 7.8, 
  "tests performed", "", "", "", "", "", "", "", "", "", 58.33, 4.314768*^6, 
  55.133, 29.7, 7.918, 5.03, 22267.037, 2.2, 128.346, 8.33, 2.4, 9.9, "", 
  2.3, 78.51, 0.815}, {"PAN", "North America", "Panama", "2020-11-20", 
  152289., 1200., 1116., 2932., 10., 10.857, 35294.829, 278.115, 258.647, 
  679.527, 2.318, 2.516, 1.17, "", "", "", "", "", "", "", "", 9853., 
  807773., 187.211, 2.284, 8753., 2.029, 0.127, 7.8, "tests performed", "", 
  "", "", "", "", "", "", "", "", 58.33, 4.314768*^6, 55.133, 29.7, 7.918, 
  5.03, 22267.037, 2.2, 128.346, 8.33, 2.4, 9.9, "", 2.3, 78.51, 0.815}, 
 {"PAN", "North America", "Panama", "2020-11-21", 153577., 1288., 1181.143, 
  2946., 14., 11.286, 35593.339, 298.51, 273.744, 682.771, 3.245, 2.616, 
  1.18, "", "", "", "", "", "", "", "", 11090., 818863., 189.781, 2.57, 
  9548., 2.213, 0.124, 8.1, "tests performed", "", "", "", "", "", "", "", 
  "", "", 58.33, 4.314768*^6, 55.133, 29.7, 7.918, 5.03, 22267.037, 2.2, 
  128.346, 8.33, 2.4, 9.9, "", 2.3, 78.51, 0.815}, 
 {"PAN", "North America", "Panama", "2020-11-22", 154783., 1206., 1161.429, 
  2957., 11., 12., 35872.844, 279.505, 269.175, 685.321, 2.549, 2.781, 1.18, 
  "", "", "", "", "", "", "", "", 9666., 828529., 192.022, 2.24, 9514., 
  2.205, 0.122, 8.2, "tests performed", "", "", "", "", "", "", "", "", "", 
  58.33, 4.314768*^6, 55.133, 29.7, 7.918, 5.03, 22267.037, 2.2, 128.346, 
  8.33, 2.4, 9.9, "", 2.3, 78.51, 0.815}, {"PAN", "North America", "Panama", 
  "2020-11-23", 155658., 875., 1141.571, 2973., 16., 13.143, 36075.636, 
  202.792, 264.573, 689.029, 3.708, 3.046, 1.19, "", "", "", "", "", "", "", 
  "", 6902., 835431., 193.621, 1.6, 9468., 2.194, 0.121, 8.3, 
  "tests performed", "", "", "", "", "", "", "", "", "", 58.33, 4.314768*^6, 
  55.133, 29.7, 7.918, 5.03, 22267.037, 2.2, 128.346, 8.33, 2.4, 9.9, "", 
  2.3, 78.51, 0.815}, {"PAN", "North America", "Panama", "2020-11-24", 
  156930., 1272., 1172.714, 2986., 13., 13.286, 36370.438, 294.801, 271.791, 
  692.042, 3.013, 3.079, 1.19, "", "", "", "", "", "", "", "", 9620., 
  845051., 195.851, 2.23, 9564., 2.217, 0.123, 8.2, "tests performed", "", 
  "", "", "", "", "", "", "", "", 58.33, 4.314768*^6, 55.133, 29.7, 7.918, 
  5.03, 22267.037, 2.2, 128.346, 8.33, 2.4, 9.9, "", 2.3, 78.51, 0.815}, 
 {"PAN", "North America", "Panama", "2020-11-25", 158532., 1602., 1242.714, 
  3002., 16., 13.571, 36741.721, 371.283, 288.014, 695.75, 3.708, 3.145, 1.2, 
  "", "", "", "", "", "", "", "", 9978., 855029., 198.163, 2.313, 9675., 
  2.242, 0.128, 7.8, "tests performed", "", "", "", "", "", "", "", "", "", 
  58.33, 4.314768*^6, 55.133, 29.7, 7.918, 5.03, 22267.037, 2.2, 128.346, 
  8.33, 2.4, 9.9, "", 2.3, 78.51, 0.815}, {"PAN", "North America", "Panama", 
  "2020-11-26", 160287., 1755., 1314., 3018., 16., 13.714, 37148.463, 
  406.743, 304.535, 699.458, 3.708, 3.178, 1.2, "", "", "", "", "", "", "", 
  "", 10973., 866002., 200.707, 2.543, 9726., 2.254, 0.135, 7.4, 
  "tests performed", "", "", "", "", "", "", "", "", "", 58.33, 4.314768*^6, 
  55.133, 29.7, 7.918, 5.03, 22267.037, 2.2, 128.346, 8.33, 2.4, 9.9, "", 
  2.3, 78.51, 0.815}, {"PAN", "North America", "Panama", "2020-11-27", 
  161744., 1457., 1350.714, 3030., 12., 14., 37486.141, 337.677, 313.044, 
  702.239, 2.781, 3.245, 1.2, "", "", "", "", "", "", "", "", 11038., 
  877040., 203.265, 2.558, 9895., 2.293, 0.137, 7.3, "tests performed", "", 
  "", "", "", "", "", "", "", "", 58.33, 4.314768*^6, 55.133, 29.7, 7.918, 
  5.03, 22267.037, 2.2, 128.346, 8.33, 2.4, 9.9, "", 2.3, 78.51, 0.815}, 
 {"PAN", "North America", "Panama", "2020-11-28", 163453., 1709., 1410.857, 
  3039., 9., 13.286, 37882.222, 396.082, 326.983, 704.325, 2.086, 3.079, 1.2, 
  "", "", "", "", "", "", "", "", 10936., 887976., 205.799, 2.535, 9873., 
  2.288, 0.143, 7., "tests performed", "", "", "", "", "", "", "", "", "", 
  58.33, 4.314768*^6, 55.133, 29.7, 7.918, 5.03, 22267.037, 2.2, 128.346, 
  8.33, 2.4, 9.9, "", 2.3, 78.51, 0.815}, {"PAN", "North America", "Panama", 
  "2020-11-29", 164729., 1276., 1420.857, 3060., 21., 14.714, 38177.951, 
  295.729, 329.301, 709.192, 4.867, 3.41, 1.2, "", "", "", "", "", "", "", 
  "", 8698., 896674., 207.815, 2.016, 9735., 2.256, 0.146, 6.9, 
  "tests performed", "", "", "", "", "", "", "", "", "", 58.33, 4.314768*^6, 
  55.133, 29.7, 7.918, 5.03, 22267.037, 2.2, 128.346, 8.33, 2.4, 9.9, "", 
  2.3, 78.51, 0.815}, {"PAN", "North America", "Panama", "2020-11-30", 
  165806., 1077., 1449.714, 3079., 19., 15.143, 38427.559, 249.608, 335.989, 
  713.596, 4.403, 3.51, 1.21, "", "", "", "", "", "", "", "", 7061., 903735., 
  209.452, 1.636, 9758., 2.262, 0.149, 6.7, "tests performed", "", "", "", 
  "", "", "", "", "", "", 58.33, 4.314768*^6, 55.133, 29.7, 7.918, 5.03, 
  22267.037, 2.2, 128.346, 8.33, 2.4, 9.9, "", 2.3, 78.51, 0.815}, 
 {"PAN", "North America", "Panama", "2020-12-01", 167311., 1505., 1483., 
  3098., 19., 16., 38776.361, 348.802, 343.703, 717.999, 4.403, 3.708, 1.21, 
  "", "", "", "", "", "", "", "", 10643., 914378., 211.918, 2.467, 9904., 
  2.295, 0.15, 6.7, "tests performed", "", "", "", "", "", "", "", "", "", 
  66.67, 4.314768*^6, 55.133, 29.7, 7.918, 5.03, 22267.037, 2.2, 128.346, 
  8.33, 2.4, 9.9, "", 2.3, 78.51, 0.815}, {"PAN", "North America", "Panama", 
  "2020-12-02", 169339., 2028., 1543.857, 3114., 16., 16., 39246.374, 
  470.014, 357.808, 721.707, 3.708, 3.708, 1.22, "", "", "", "", "", "", "", 
  "", 9387., 923765., 214.094, 2.176, 9819., 2.276, 0.157, 6.4, 
  "tests performed", "", "", "", "", "", "", "", "", "", 70.37, 4.314768*^6, 
  55.133, 29.7, 7.918, 5.03, 22267.037, 2.2, 128.346, 8.33, 2.4, 9.9, "", 
  2.3, 78.51, 0.815}, {"PAN", "North America", "Panama", "2020-12-03", 
  171219., 1880., 1561.714, 3141., 27., 17.571, 39682.087, 435.713, 361.946, 
  727.965, 6.258, 4.072, 1.22, "", "", "", "", "", "", "", "", 14947., 
  938712., 217.558, 3.464, 10387., 2.407, 0.15, 6.7, "tests performed", "", 
  "", "", "", "", "", "", "", "", 70.37, 4.314768*^6, 55.133, 29.7, 7.918, 
  5.03, 22267.037, 2.2, 128.346, 8.33, 2.4, 9.9, "", 2.3, 78.51, 0.815}, 
 {"PAN", "North America", "Panama", "2020-12-04", 173607., 2388., 1694.714, 
  3154., 13., 17.714, 40235.535, 553.448, 392.771, 730.978, 3.013, 4.106, 
  1.23, "", "", "", "", "", "", "", "", 13402., 952114., 220.664, 3.106, 
  10725., 2.486, 0.158, 6.3, "tests performed", "", "", "", "", "", "", "", 
  "", "", 70.37, 4.314768*^6, 55.133, 29.7, 7.918, 5.03, 22267.037, 2.2, 
  128.346, 8.33, 2.4, 9.9, "", 2.3, 78.51, 0.815}, 
 {"PAN", "North America", "Panama", "2020-12-05", 175907., 2300., 1779.143, 
  3173., 19., 19.143, 40768.588, 533.053, 412.338, 735.381, 4.403, 4.437, 
  1.22, "", "", "", "", "", "", "", "", 14927., 967041., 224.124, 3.46, 
  11295., 2.618, 0.158, 6.3, "tests performed", "", "", "", "", "", "", "", 
  "", "", 70.37, 4.314768*^6, 55.133, 29.7, 7.918, 5.03, 22267.037, 2.2, 
  128.346, 8.33, 2.4, 9.9, "", 2.3, 78.51, 0.815}, 
 {"PAN", "North America", "Panama", "2020-12-06", 177719., 1812., 1855.714, 
  3193., 20., 19., 41188.541, 419.953, 430.084, 740.017, 4.635, 4.403, 1.22, 
  "", "", "", "", "", "", "", "", 9498., 976539., 226.325, 2.201, 11409., 
  2.644, 0.163, 6.1, "tests performed", "", "", "", "", "", "", "", "", "", 
  70.37, 4.314768*^6, 55.133, 29.7, 7.918, 5.03, 22267.037, 2.2, 128.346, 
  8.33, 2.4, 9.9, "", 2.3, 78.51, 0.815}, {"PAN", "North America", "Panama", 
  "2020-12-07", 179230., 1511., 1917.714, 3212., 19., 19., 41538.734, 
  350.193, 444.454, 744.42, 4.403, 4.403, 1.21, "", "", "", "", "", "", "", 
  "", 7970., 984509., 228.172, 1.847, 11539., 2.674, 0.166, 6., 
  "tests performed", "", "", "", "", "", "", "", "", "", 70.37, 4.314768*^6, 
  55.133, 29.7, 7.918, 5.03, 22267.037, 2.2, 128.346, 8.33, 2.4, 9.9, "", 
  2.3, 78.51, 0.815}, {"PAN", "North America", "Panama", "2020-12-08", 
  181166., 1936., 1979.286, 3241., 29., 20.429, 41987.426, 448.692, 458.724, 
  751.141, 6.721, 4.735, 1.2, "", "", "", "", "", "", "", "", 11254., 
  995763., 230.78, 2.608, 11626., 2.694, 0.17, 5.9, "tests performed", "", 
  "", "", "", "", "", "", "", "", 70.37, 4.314768*^6, 55.133, 29.7, 7.918, 
  5.03, 22267.037, 2.2, 128.346, 8.33, 2.4, 9.9, "", 2.3, 78.51, 0.815}, 
 {"PAN", "North America", "Panama", "2020-12-09", 182977., 1811., 1948.286, 
  3264., 23., 21.429, 42407.147, 419.721, 451.539, 756.472, 5.331, 4.966, 
  1.2, "", "", "", "", "", "", "", "", 8286., 1.004049*^6, 232.701, 1.92, 
  11469., 2.658, 0.17, 5.9, "tests performed", "", "", "", "", "", "", "", 
  "", "", 70.37, 4.314768*^6, 55.133, 29.7, 7.918, 5.03, 22267.037, 2.2, 
  128.346, 8.33, 2.4, 9.9, "", 2.3, 78.51, 0.815}, 
 {"PAN", "North America", "Panama", "2020-12-10", 185424., 2447., 2029.286, 
  3287., 23., 20.857, 42974.269, 567.122, 470.312, 761.802, 5.331, 4.834, 
  1.2, "", "", "", "", "", "", "", "", 13299., 1.017348*^6, 235.783, 3.082, 
  11234., 2.604, 0.181, 5.5, "tests performed", "", "", "", "", "", "", "", 
  "", "", 70.37, 4.314768*^6, 55.133, 29.7, 7.918, 5.03, 22267.037, 2.2, 
  128.346, 8.33, 2.4, 9.9, "", 2.3, 78.51, 0.815}, 
 {"PAN", "North America", "Panama", "2020-12-11", 187779., 2355., 2024.571, 
  3309., 22., 22.143, 43520.069, 545.8, 469.219, 766.901, 5.099, 5.132, 1.21, 
  "", "", "", "", "", "", "", "", 13769., 1.031117*^6, 238.974, 3.191, 
  11286., 2.616, 0.179, 5.6, "tests performed", "", "", "", "", "", "", "", 
  "", "", 70.37, 4.314768*^6, 55.133, 29.7, 7.918, 5.03, 22267.037, 2.2, 
  128.346, 8.33, 2.4, 9.9, "", 2.3, 78.51, 0.815}, 
 {"PAN", "North America", "Panama", "2020-12-12", 190585., 2806., 2096.857, 
  3331., 22., 22.571, 44170.393, 650.325, 485.972, 772., 5.099, 5.231, 1.21, 
  "", "", "", "", "", "", "", "", 16400., 1.047517*^6, 242.775, 3.801, 
  11497., 2.665, 0.182, 5.5, "tests performed", "", "", "", "", "", "", "", 
  "", "", 70.37, 4.314768*^6, 55.133, 29.7, 7.918, 5.03, 22267.037, 2.2, 
  128.346, 8.33, 2.4, 9.9, "", 2.3, 78.51, 0.815}, 
 {"PAN", "North America", "Panama", "2020-12-13", 193007., 2422., 2184., 
  3356., 25., 23.286, 44731.721, 561.328, 506.169, 777.794, 5.794, 5.397, 
  1.21, "", "", "", "", "", "", "", "", 12032., 1.059549*^6, 245.563, 2.789, 
  11859., 2.748, 0.184, 5.4, "tests performed", "", "", "", "", "", "", "", 
  "", "", 70.37, 4.314768*^6, 55.133, 29.7, 7.918, 5.03, 22267.037, 2.2, 
  128.346, 8.33, 2.4, 9.9, "", 2.3, 78.51, 0.815}, 
 {"PAN", "North America", "Panama", "2020-12-14", 194619., 1612., 2198.429, 
  3382., 26., 24.286, 45105.322, 373.601, 509.513, 783.82, 6.026, 5.629, 1.2, 
  "", "", "", "", "", "", "", "", 9570., 1.069119*^6, 247.781, 2.218, 12087., 
  2.801, 0.182, 5.5, "tests performed", "", "", "", "", "", "", "", "", "", 
  70.37, 4.314768*^6, 55.133, 29.7, 7.918, 5.03, 22267.037, 2.2, 128.346, 
  8.33, 2.4, 9.9, "", 2.3, 78.51, 0.815}, {"PAN", "North America", "Panama", 
  "2020-12-15", 196987., 2368., 2260.143, 3411., 29., 24.286, 45654.135, 
  548.813, 523.816, 790.541, 6.721, 5.629, 1.2, "", "", "", "", "", "", "", 
  "", 13424., 1.082543*^6, 250.893, 3.111, 12397., 2.873, 0.182, 5.5, 
  "tests performed", "", "", "", "", "", "", "", "", "", 62.04, 4.314768*^6, 
  55.133, 29.7, 7.918, 5.03, 22267.037, 2.2, 128.346, 8.33, 2.4, 9.9, "", 
  2.3, 78.51, 0.815}, {"PAN", "North America", "Panama", "2020-12-16", 
  199947., 2960., 2424.286, 3439., 28., 25., 46340.151, 686.016, 561.858, 
  797.03, 6.489, 5.794, 1.2, "", "", "", "", "", "", "", "", 13981., 
  1.096524*^6, 254.133, 3.24, 13211., 3.062, 0.184, 5.4, "tests performed", 
  "", "", "", "", "", "", "", "", "", 62.04, 4.314768*^6, 55.133, 29.7, 
  7.918, 5.03, 22267.037, 2.2, 128.346, 8.33, 2.4, 9.9, "", 2.3, 78.51, 
  0.815}, {"PAN", "North America", "Panama", "2020-12-17", 203295., 3348., 
  2553., 3481., 42., 27.714, 47116.091, 775.94, 591.689, 806.764, 9.734, 
  6.423, 1.19, "", "", "", "", "", "", "", "", 16162., 1.112686*^6, 257.879, 
  3.746, 13620., 3.157, 0.187, 5.3, "tests performed", "", "", "", "", "", 
  "", "", "", "", 62.04, 4.314768*^6, 55.133, 29.7, 7.918, 5.03, 22267.037, 
  2.2, 128.346, 8.33, 2.4, 9.9, "", 2.3, 78.51, 0.815}, 
 {"PAN", "North America", "Panama", "2020-12-18", 206310., 3015., 2647.286, 
  3504., 23., 27.857, 47814.854, 698.763, 613.541, 812.095, 5.331, 6.456, 
  1.19, "", "", "", "", "", "", "", "", 16263., 1.128949*^6, 261.648, 3.769, 
  13976., 3.239, 0.189, 5.3, "tests performed", "", "", "", "", "", "", "", 
  "", "", 62.04, 4.314768*^6, 55.133, 29.7, 7.918, 5.03, 22267.037, 2.2, 
  128.346, 8.33, 2.4, 9.9, "", 2.3, 78.51, 0.815}, 
 {"PAN", "North America", "Panama", "2020-12-19", 209584., 3274., 2714.143, 
  3527., 23., 28., 48573.643, 758.789, 629.036, 817.425, 5.331, 6.489, 1.18, 
  "", "", "", "", "", "", "", "", 17484., 1.146433*^6, 265.7, 4.052, 14131., 
  3.275, 0.192, 5.2, "tests performed", "", "", "", "", "", "", "", "", "", 
  62.04, 4.314768*^6, 55.133, 29.7, 7.918, 5.03, 22267.037, 2.2, 128.346, 
  8.33, 2.4, 9.9, "", 2.3, 78.51, 0.815}, {"PAN", "North America", "Panama", 
  "2020-12-20", 212339., 2755., 2761.714, 3566., 39., 30., 49212.148, 
  638.505, 640.061, 826.464, 9.039, 6.953, 1.17, "", "", "", "", "", "", "", 
  "", 13830., 1.160263*^6, 268.905, 3.205, 14388., 3.335, 0.192, 5.2, 
  "tests performed", "", "", "", "", "", "", "", "", "", 62.04, 4.314768*^6, 
  55.133, 29.7, 7.918, 5.03, 22267.037, 2.2, 128.346, 8.33, 2.4, 9.9, "", 
  2.3, 78.51, 0.815}, {"PAN", "North America", "Panama", "2020-12-21", 
  214038., 1699., 2774.143, 3597., 31., 30.714, 49605.912, 393.764, 642.941, 
  833.649, 7.185, 7.118, 1.15, "", "", "", "", "", "", "", "", 10346., 
  1.170609*^6, 271.303, 2.398, 14499., 3.36, 0.191, 5.2, "tests performed", 
  "", "", "", "", "", "", "", "", "", 62.04, 4.314768*^6, 55.133, 29.7, 
  7.918, 5.03, 22267.037, 2.2, 128.346, 8.33, 2.4, 9.9, "", 2.3, 78.51, 
  0.815}, {"PAN", "North America", "Panama", "2020-12-22", 217202., 3164., 
  2887.857, 3632., 35., 31.571, 50339.207, 733.296, 669.296, 841.76, 8.112, 
  7.317, 1.14, "", "", "", "", "", "", "", "", 16341., 1.18695*^6, 275.09, 
  3.787, 14915., 3.457, 0.194, 5.2, "tests performed", "", "", "", "", "", 
  "", "", "", "", 62.04, 4.314768*^6, 55.133, 29.7, 7.918, 5.03, 22267.037, 
  2.2, 128.346, 8.33, 2.4, 9.9, "", 2.3, 78.51, 0.815}, 
 {"PAN", "North America", "Panama", "2020-12-23", 220261., 3059., 2902., 
  3664., 32., 32.143, 51048.168, 708.96, 672.574, 849.177, 7.416, 7.449, 
  1.13, "", "", "", "", "", "", "", "", 14239., 1.201189*^6, 278.39, 3.3, 
  14952., 3.465, 0.194, 5.2, "tests performed", "", "", "", "", "", "", "", 
  "", "", 62.04, 4.314768*^6, 55.133, 29.7, 7.918, 5.03, 22267.037, 2.2, 
  128.346, 8.33, 2.4, 9.9, "", 2.3, 78.51, 0.815}, 
 {"PAN", "North America", "Panama", "2020-12-24", 223674., 3413., 2911.286, 
  3715., 51., 33.429, 51839.172, 791.004, 674.726, 860.996, 11.82, 7.747, 
  1.12, "", "", "", "", "", "", "", "", 16375., 1.217564*^6, 282.185, 3.795, 
  14983., 3.472, 0.194, 5.1, "tests performed", "", "", "", "", "", "", "", 
  "", "", 62.04, 4.314768*^6, 55.133, 29.7, 7.918, 5.03, 22267.037, 2.2, 
  128.346, 8.33, 2.4, 9.9, "", 2.3, 78.51, 0.815}, 
 {"PAN", "North America", "Panama", "2020-12-25", 226660., 2986., 2907.143, 
  3756., 41., 36., 52531.214, 692.042, 673.766, 870.499, 9.502, 8.343, 1.12, 
  "", "", "", "", "", "", "", "", 11380., 1.228944*^6, 284.823, 2.637, 
  14285., 3.311, 0.204, 4.9, "tests performed", "", "", "", "", "", "", "", 
  "", "", 62.04, 4.314768*^6, 55.133, 29.7, 7.918, 5.03, 22267.037, 2.2, 
  128.346, 8.33, 2.4, 9.9, "", 2.3, 78.51, 0.815}, 
 {"PAN", "North America", "Panama", "2020-12-26", 228724., 2064., 2734.286, 
  3799., 43., 38.857, 53009.571, 478.357, 633.704, 880.464, 9.966, 9.006, 
  1.11, "", "", "", "", "", "", "", "", 9781., 1.238725*^6, 287.09, 2.267, 
  13185., 3.056, 0.207, 4.8, "tests performed", "", "", "", "", "", "", "", 
  "", "", 62.04, 4.314768*^6, 55.133, 29.7, 7.918, 5.03, 22267.037, 2.2, 
  128.346, 8.33, 2.4, 9.9, "", 2.3, 78.51, 0.815}, 
 {"PAN", "North America", "Panama", "2020-12-27", 231357., 2633., 2716.857, 
  3840., 41., 39.143, 53619.801, 610.23, 629.665, 889.967, 9.502, 9.072, 
  1.12, "", "", "", "", "", "", "", "", 9831., 1.248556*^6, 289.368, 2.278, 
  12613., 2.923, 0.215, 4.6, "tests performed", "", "", "", "", "", "", "", 
  "", "", 62.04, 4.314768*^6, 55.133, 29.7, 7.918, 5.03, 22267.037, 2.2, 
  128.346, 8.33, 2.4, 9.9, "", 2.3, 78.51, 0.815}, 
 {"PAN", "North America", "Panama", "2020-12-28", 233705., 2348., 2809.571, 
  3892., 52., 42.143, 54163.978, 544.178, 651.152, 902.018, 12.052, 9.767, 
  1.12, "", "", "", "", "", "", "", "", 7722., 1.256278*^6, 291.158, 1.79, 
  12238., 2.836, 0.23, 4.4, "tests performed", "", "", "", "", "", "", "", 
  "", "", 67.59, 4.314768*^6, 55.133, 29.7, 7.918, 5.03, 22267.037, 2.2, 
  128.346, 8.33, 2.4, 9.9, "", 2.3, 78.51, 0.815}, 
 {"PAN", "North America", "Panama", "2020-12-29", 238279., 4574., 3011., 
  3933., 41., 43., 55224.058, 1060.08, 697.836, 911.521, 9.502, 9.966, 1.12, 
  "", "", "", "", "", "", "", "", 15991., 1.272269*^6, 294.864, 3.706, 
  12188., 2.825, 0.247, 4., "tests performed", "", "", "", "", "", "", "", 
  "", "", 67.59, 4.314768*^6, 55.133, 29.7, 7.918, 5.03, 22267.037, 2.2, 
  128.346, 8.33, 2.4, 9.9, "", 2.3, 78.51, 0.815}, 
 {"PAN", "North America", "Panama", "2020-12-30", 242744., 4465., 3211.857, 
  3975., 42., 44.429, 56258.876, 1034.818, 744.387, 921.255, 9.734, 10.297, 
  1.11, "", "", "", "", "", "", "", "", 15791., 1.28806*^6, 298.524, 3.66, 
  12410., 2.876, 0.259, 3.9, "tests performed", "", "", "", "", "", "", "", 
  "", "", 67.59, 4.314768*^6, 55.133, 29.7, 7.918, 5.03, 22267.037, 2.2, 
  128.346, 8.33, 2.4, 9.9, "", 2.3, 78.51, 0.815}, 
 {"PAN", "North America", "Panama", "2020-12-31", 246790., 4046., 3302.286, 
  4022., 47., 43.857, 57196.586, 937.71, 765.345, 932.147, 10.893, 10.164, 
  1.09, "", "", "", "", "", "", "", "", 14423., 1.302483*^6, 301.866, 3.343, 
  12131., 2.812, 0.272, 3.7, "tests performed", "", "", "", "", "", "", "", 
  "", "", 76.85, 4.314768*^6, 55.133, 29.7, 7.918, 5.03, 22267.037, 2.2, 
  128.346, 8.33, 2.4, 9.9, "", 2.3, 78.51, 0.815}, 
 {"PAN", "North America", "Panama", "2021-01-01", 249733., 2943., 3296.143, 
  4064., 42., 44., 57878.662, 682.076, 763.921, 941.881, 9.734, 10.198, 1.07, 
  "", "", "", "", "", "", "", "", 11297., 1.31378*^6, 304.485, 2.618, 12119., 
  2.809, 0.272, 3.7, "tests performed", "", "", "", "", "", "", "", "", "", 
  76.85, 4.314768*^6, 55.133, 29.7, 7.918, 5.03, 22267.037, 2.2, 128.346, 
  8.33, 2.4, 9.9, "", 2.3, 78.51, 0.815}, {"PAN", "North America", "Panama", 
  "2021-01-02", 251764., 2031., 3291.429, 4103., 39., 43.429, 58349.371, 
  470.709, 762.829, 950.92, 9.039, 10.065, 1.06, "", "", "", "", "", "", "", 
  "", 6855., 1.320635*^6, 306.073, 1.589, 11701., 2.712, 0.281, 3.6, 
  "tests performed", "", "", "", "", "", "", "", "", "", 76.85, 4.314768*^6, 
  55.133, 29.7, 7.918, 5.03, 22267.037, 2.2, 128.346, 8.33, 2.4, 9.9, "", 
  2.3, 78.51, 0.815}, {"PAN", "North America", "Panama", "2021-01-03", 
  253736., 1972., 3197., 4140., 37., 42.857, 58806.406, 457.035, 740.944, 
  959.495, 8.575, 9.933, 1.05, "", "", "", "", "", "", "", "", 7838., 
  1.328473*^6, 307.89, 1.817, 11417., 2.646, 0.28, 3.6, "tests performed", 
  "", "", "", "", "", "", "", "", "", 76.85, 4.314768*^6, 55.133, 29.7, 
  7.918, 5.03, 22267.037, 2.2, 128.346, 8.33, 2.4, 9.9, "", 2.3, 78.51, 
  0.815}, {"PAN", "North America", "Panama", "2021-01-04", 256230., 2494., 
  3217.857, 4197., 57., 43.571, 59384.421, 578.015, 745.778, 972.706, 13.21, 
  10.098, 1.06, "", "", "", "", "", "", "", "", 11022., 1.339495*^6, 310.444, 
  2.554, 11888., 2.755, 0.271, 3.7, "tests performed", "", "", "", "", "", 
  "", "", "", "", 76.85, 4.314768*^6, 55.133, 29.7, 7.918, 5.03, 22267.037, 
  2.2, 128.346, 8.33, 2.4, 9.9, "", 2.3, 78.51, 0.815}, 
 {"PAN", "North America", "Panama", "2021-01-05", 259770., 3540., 3070.143, 
  4238., 41., 43.571, 60204.859, 820.438, 711.543, 982.208, 9.502, 10.098, 
  1.06, "", "", "", "", "", "", "", "", 12268., 1.351763*^6, 313.288, 2.843, 
  11356., 2.632, 0.27, 3.7, "tests performed", "", "", "", "", "", "", "", 
  "", "", 76.85, 4.314768*^6, 55.133, 29.7, 7.918, 5.03, 22267.037, 2.2, 
  128.346, 8.33, 2.4, 9.9, "", 2.3, 78.51, 0.815}, 
 {"PAN", "North America", "Panama", "2021-01-06", 264956., 5186., 3173.143, 
  4283., 45., 44., 61406.778, 1201.919, 735.414, 992.637, 10.429, 10.198, 
  1.06, "", "", "", "", "", "", "", "", 19830., 1.371593*^6, 317.883, 4.596, 
  11933., 2.766, 0.266, 3.8, "tests performed", "", "", "", "", "", "", "", 
  "", "", 76.85, 4.314768*^6, 55.133, 29.7, 7.918, 5.03, 22267.037, 2.2, 
  128.346, 8.33, 2.4, 9.9, "", 2.3, 78.51, 0.815}, 
 {"PAN", "North America", "Panama", "2021-01-07", 269091., 4135., 3185.857, 
  4321., 38., 42.714, 62365.114, 958.337, 738.361, 1001.444, 8.807, 9.9, 
  1.04, "", "", "", "", "", "", "", "", 16136., 1.387729*^6, 321.623, 3.74, 
  12178., 2.822, 0.262, 3.8, "tests performed", "", "", "", "", "", "", "", 
  "", "", 76.85, 4.314768*^6, 55.133, 29.7, 7.918, 5.03, 22267.037, 2.2, 
  128.346, 8.33, 2.4, 9.9, "", 2.3, 78.51, 0.815}, 
 {"PAN", "North America", "Panama", "2021-01-08", 273037., 3946., 3329.143, 
  4363., 42., 42.714, 63279.648, 914.534, 771.569, 1011.178, 9.734, 9.9, 
  1.02, "", "", "", "", "", "", "", "", 16170., 1.403899*^6, 325.371, 3.748, 
  12874., 2.984, 0.259, 3.9, "tests performed", "", "", "", "", "", "", "", 
  "", "", 76.85, 4.314768*^6, 55.133, 29.7, 7.918, 5.03, 22267.037, 2.2, 
  128.346, 8.33, 2.4, 9.9, "", 2.3, 78.51, 0.815}, 
 {"PAN", "North America", "Panama", "2021-01-09", 276772., 3735., 3572.571, 
  4406., 43., 43.286, 64145.28, 865.632, 827.987, 1021.144, 9.966, 10.032, 
  1., "", "", "", "", "", "", "", "", 16825., 1.420724*^6, 329.27, 3.899, 
  14298., 3.314, 0.25, 4., "tests performed", "", "", "", "", "", "", "", "", 
  "", 76.85, 4.314768*^6, 55.133, 29.7, 7.918, 5.03, 22267.037, 2.2, 128.346, 
  8.33, 2.4, 9.9, "", 2.3, 78.51, 0.815}, {"PAN", "North America", "Panama", 
  "2021-01-10", 279196., 2424., 3637.143, 4455., 49., 45., 64707.071, 
  561.792, 842.952, 1032.5, 11.356, 10.429, 0.97, "", "", "", "", "", "", "", 
  "", 10389., 1.431113*^6, 331.678, 2.408, 14663., 3.398, 0.248, 4., 
  "tests performed", "", "", "", "", "", "", "", "", "", 76.85, 4.314768*^6, 
  55.133, 29.7, 7.918, 5.03, 22267.037, 2.2, 128.346, 8.33, 2.4, 9.9, "", 
  2.3, 78.51, 0.815}, {"PAN", "North America", "Panama", "2021-01-11", 
  281353., 2157., 3589., 4500., 45., 43.286, 65206.982, 499.911, 831.794, 
  1042.93, 10.429, 10.032, 0.95, "", "", "", "", "", "", "", "", 9112., 
  1.440225*^6, 333.79, 2.112, 14390., 3.335, 0.249, 4., "tests performed", 
  "", "", "", "", "", "", "", "", "", 76.85, 4.314768*^6, 55.133, 29.7, 
  7.918, 5.03, 22267.037, 2.2, 128.346, 8.33, 2.4, 9.9, "", 2.3, 78.51, 
  0.815}, {"PAN", "North America", "Panama", "2021-01-12", 285093., 3740., 
  3617.571, 4561., 61., 46.143, 66073.773, 866.791, 838.416, 1057.067, 
  14.137, 10.694, 0.92, "", "", "", "", "", "", "", "", 17137., 1.457362*^6, 
  337.761, 3.972, 15086., 3.496, 0.24, 4.2, "tests performed", "", "", "", 
  "", "", "", "", "", "", 74.07, 4.314768*^6, 55.133, 29.7, 7.918, 5.03, 
  22267.037, 2.2, 128.346, 8.33, 2.4, 9.9, "", 2.3, 78.51, 0.815}, 
 {"PAN", "North America", "Panama", "2021-01-13", 288408., 3315., 3350.286, 
  4594., 33., 44.429, 66842.064, 768.292, 776.469, 1064.715, 7.648, 10.297, 
  0.9, "", "", "", "", "", "", "", "", 16267., 1.473629*^6, 341.531, 3.77, 
  14577., 3.378, 0.23, 4.4, "tests performed", "", "", "", "", "", "", "", 
  "", "", 74.07, 4.314768*^6, 55.133, 29.7, 7.918, 5.03, 22267.037, 2.2, 
  128.346, 8.33, 2.4, 9.9, "", 2.3, 78.51, 0.815}, 
 {"PAN", "North America", "Panama", "2021-01-14", 291285., 2877., 3170.571, 
  4651., 57., 47.143, 67508.844, 666.78, 734.819, 1077.926, 13.21, 10.926, 
  0.87, "", "", "", "", "", "", "", "", 13269., 1.486898*^6, 344.607, 3.075, 
  14167., 3.283, 0.224, 4.5, "tests performed", "", "", "", "", "", "", "", 
  "", "", 74.07, 4.314768*^6, 55.133, 29.7, 7.918, 5.03, 22267.037, 2.2, 
  128.346, 8.33, 2.4, 9.9, "", 2.3, 78.51, 0.815}, 
 {"PAN", "North America", "Panama", "2021-01-15", 293592., 2307., 2936.429, 
  4689., 38., 46.571, 68043.519, 534.675, 680.553, 1086.733, 8.807, 10.793, 
  0.85, "", "", "", "", "", "", "", "", 13111., 1.500009*^6, 347.645, 3.039, 
  13730., 3.182, 0.214, 4.7, "tests performed", "", "", "", "", "", "", "", 
  "", "", 74.07, 4.314768*^6, 55.133, 29.7, 7.918, 5.03, 22267.037, 2.2, 
  128.346, 8.33, 2.4, 9.9, "", 2.3, 78.51, 0.815}, 
 {"PAN", "North America", "Panama", "2021-01-16", 296269., 2677., 2785.286, 
  4738., 49., 47.429, 68663.947, 620.427, 645.524, 1098.089, 11.356, 10.992, 
  0.84, "", "", "", "", "", "", "", "", 16130., 1.516139*^6, 351.384, 3.738, 
  13631., 3.159, 0.204, 4.9, "tests performed", "", "", "", "", "", "", "", 
  "", "", 74.07, 4.314768*^6, 55.133, 29.7, 7.918, 5.03, 22267.037, 2.2, 
  128.346, 8.33, 2.4, 9.9, "", 2.3, 78.51, 0.815}, 
 {"PAN", "North America", "Panama", "2021-01-17", 298019., 1750., 2689., 
  4787., 49., 47.429, 69069.531, 405.584, 623.208, 1109.446, 11.356, 10.992, 
  0.82, "", "", "", "", "", "", "", "", 9663., 1.525802*^6, 353.623, 2.24, 
  13527., 3.135, 0.199, 5., "tests performed", "", "", "", "", "", "", "", 
  "", "", 74.07, 4.314768*^6, 55.133, 29.7, 7.918, 5.03, 22267.037, 2.2, 
  128.346, 8.33, 2.4, 9.9, "", 2.3, 78.51, 0.815}, 
 {"PAN", "North America", "Panama", "2021-01-18", 299361., 1342., 2572.571, 
  4828., 41., 46.857, 69380.555, 311.025, 596.225, 1118.948, 9.502, 10.86, 
  0.8, "", "", "", "", "", "", "", "", 7703., 1.533505*^6, 355.408, 1.785, 
  13326., 3.088, 0.193, 5.2, "tests performed", "", "", "", "", "", "", "", 
  "", "", 74.07, 4.314768*^6, 55.133, 29.7, 7.918, 5.03, 22267.037, 2.2, 
  128.346, 8.33, 2.4, 9.9, "", 2.3, 78.51, 0.815}, 
 {"PAN", "North America", "Panama", "2021-01-19", 301534., 2173., 2348.714, 
  4864., 36., 43.286, 69884.175, 503.619, 544.343, 1127.291, 8.343, 10.032, 
  0.79, "", "", "", "", "", "", "", "", 13046., 1.546551*^6, 358.432, 3.024, 
  12741., 2.953, 0.184, 5.4, "tests performed", "", "", "", "", "", "", "", 
  "", "", 74.07, 4.314768*^6, 55.133, 29.7, 7.918, 5.03, 22267.037, 2.2, 
  128.346, 8.33, 2.4, 9.9, "", 2.3, 78.51, 0.815}, 
 {"PAN", "North America", "Panama", "2021-01-20", 303777., 2243., 2195.571, 
  4912., 48., 45.429, 70404.017, 519.843, 508.85, 1138.416, 11.125, 10.529, 
  0.78, "", "", "", "", "", "", "", "", 13584., 1.560135*^6, 361.58, 3.148, 
  12358., 2.864, 0.178, 5.6, "tests performed", 641., 641., "", "", "", 0.01, 
  0.01, "", "", 74.07, 4.314768*^6, 55.133, 29.7, 7.918, 5.03, 22267.037, 
  2.2, 128.346, 8.33, 2.4, 9.9, "", 2.3, 78.51, 0.815}, 
 {"PAN", "North America", "Panama", "2021-01-21", 305752., 1975., 2066.714, 
  4944., 32., 41.857, 70861.747, 457.73, 478.986, 1145.832, 7.416, 9.701, 
  0.77, "", "", "", "", "", "", "", "", 13197., 1.573332*^6, 364.639, 3.059, 
  12348., 2.862, 0.167, 6., "tests performed", 2728., 2728., "", 2087., 
  2087., 0.06, 0.06, "", 484., 74.07, 4.314768*^6, 55.133, 29.7, 7.918, 5.03, 
  22267.037, 2.2, 128.346, 8.33, 2.4, 9.9, "", 2.3, 78.51, 0.815}, 
 {"PAN", "North America", "Panama", "2021-01-22", 307793., 2041., 2028.714, 
  4980., 36., 41.571, 71334.774, 473.027, 470.179, 1154.176, 8.343, 9.635, 
  0.77, "", "", "", "", "", "", "", "", 13302., 1.586634*^6, 367.722, 3.083, 
  12375., 2.868, 0.164, 6.1, "tests performed", 5081., 5081., "", 2353., 
  2220., 0.12, 0.12, "", 515., 76.85, 4.314768*^6, 55.133, 29.7, 7.918, 5.03, 
  22267.037, 2.2, 128.346, 8.33, 2.4, 9.9, "", 2.3, 78.51, 0.815}, 
 {"PAN", "North America", "Panama", "2021-01-23", 309851., 2058., 1940.286, 
  5034., 54., 42.286, 71811.741, 476.967, 449.685, 1166.691, 12.515, 9.8, 
  0.76, "", "", "", "", "", "", "", "", 13177., 1.599811*^6, 370.776, 3.054, 
  11953., 2.77, 0.162, 6.2, "tests performed", 5594., 5594., "", 513., 1651., 
  0.13, 0.13, "", 383., 76.85, 4.314768*^6, 55.133, 29.7, 7.918, 5.03, 
  22267.037, 2.2, 128.346, 8.33, 2.4, 9.9, "", 2.3, 78.51, 0.815}, 
 {"PAN", "North America", "Panama", "2021-01-24", 311244., 1393., 1889.286, 
  5063., 29., 39.429, 72134.585, 322.845, 437.865, 1173.412, 6.721, 9.138, 
  0.75, "", "", "", "", "", "", "", "", 9279., 1.60909*^6, 372.926, 2.151, 
  11898., 2.758, 0.159, 6.3, "tests performed", 6420., 6420., "", 826., 
  1445., 0.15, 0.15, "", 335., 76.85, 4.314768*^6, 55.133, 29.7, 7.918, 5.03, 
  22267.037, 2.2, 128.346, 8.33, 2.4, 9.9, "", 2.3, 78.51, 0.815}, 
 {"PAN", "North America", "Panama", "2021-01-25", 312158., 914., 1828.143, 
  5098., 35., 38.571, 72346.416, 211.831, 423.694, 1181.524, 8.112, 8.939, 
  0.74, "", "", "", "", "", "", "", "", 6385., 1.615475*^6, 374.406, 1.48, 
  11710., 2.714, 0.156, 6.4, "tests performed", 6597., 6597., "", 177., 
  1191., 0.15, 0.15, "", 276., 76.85, 4.314768*^6, 55.133, 29.7, 7.918, 5.03, 
  22267.037, 2.2, 128.346, 8.33, 2.4, 9.9, "", 2.3, 78.51, 0.815}, 
 {"PAN", "North America", "Panama", "2021-01-26", 313834., 1676., 1757.143, 
  5137., 39., 39., 72734.849, 388.433, 407.239, 1190.562, 9.039, 9.039, 0.73, 
  "", "", "", "", "", "", "", "", 10790., 1.626265*^6, 376.907, 2.501, 
  11388., 2.639, 0.154, 6.5, "tests performed", 7497., 7497., "", 900., 
  1143., 0.17, 0.17, "", 265., 76.85, 4.314768*^6, 55.133, 29.7, 7.918, 5.03, 
  22267.037, 2.2, 128.346, 8.33, 2.4, 9.9, "", 2.3, 78.51, 0.815}, 
 {"PAN", "North America", "Panama", "2021-01-27", 315400., 1566., 1660.429, 
  5176., 39., 37.714, 73097.789, 362.94, 384.825, 1199.601, 9.039, 8.741, 
  0.72, "", "", "", "", "", "", "", "", 11277., 1.637542*^6, 379.52, 2.614, 
  11058., 2.563, 0.15, 6.7, "tests performed", 8546., 8546., "", 1049., 
  1129., 0.2, 0.2, "", 262., 76.85, 4.314768*^6, 55.133, 29.7, 7.918, 5.03, 
  22267.037, 2.2, 128.346, 8.33, 2.4, 9.9, "", 2.3, 78.51, 0.815}, 
 {"PAN", "North America", "Panama", "2021-01-28", 316808., 1408., 1579.429, 
  5196., 20., 36., 73424.11, 326.321, 366.052, 1204.236, 4.635, 8.343, 0.72, 
  "", "", "", "", "", "", "", "", 11030., 1.648572*^6, 382.077, 2.556, 
  10749., 2.491, 0.147, 6.8, "tests performed", 8723., 8723., "", 177., 856., 
  0.2, 0.2, "", 198., 76.85, 4.314768*^6, 55.133, 29.7, 7.918, 5.03, 
  22267.037, 2.2, 128.346, 8.33, 2.4, 9.9, "", 2.3, 78.51, 0.815}, 
 {"PAN", "North America", "Panama", "2021-01-29", 318253., 1445., 1494.286, 
  5221., 25., 34.429, 73759.006, 334.896, 346.319, 1210.03, 5.794, 7.979, 
  0.72, "", "", "", "", "", "", "", "", 11985., 1.660557*^6, 384.854, 2.778, 
  10560., 2.447, 0.142, 7.1, "tests performed", 8772., 8772., "", 49., 527., 
  0.2, 0.2, "", 122., 76.85, 4.314768*^6, 55.133, 29.7, 7.918, 5.03, 
  22267.037, 2.2, 128.346, 8.33, 2.4, 9.9, "", 2.3, 78.51, 0.815}, 
 {"PAN", "North America", "Panama", "2021-01-30", 319453., 1200., 1371.714, 
  5244., 23., 30., 74037.121, 278.115, 317.911, 1215.361, 5.331, 6.953, 0.72, 
  "", "", "", "", "", "", "", "", 9916., 1.670473*^6, 387.152, 2.298, 10095., 
  2.34, 0.136, 7.4, "tests performed", "", "", "", "", 539., "", "", "", 
  125., 76.85, 4.314768*^6, 55.133, 29.7, 7.918, 5.03, 22267.037, 2.2, 
  128.346, 8.33, 2.4, 9.9, "", 2.3, 78.51, 0.815}, 
 {"PAN", "North America", "Panama", "2021-01-31", 320379., 926., 1305., 
  5270., 26., 29.571, 74251.733, 214.612, 302.45, 1221.387, 6.026, 6.854, 
  0.71, "", "", "", "", "", "", "", "", 6692., 1.677165*^6, 388.703, 1.551, 
  9725., 2.254, 0.134, 7.5, "tests performed", "", "", "", "", 505., "", "", 
  "", 117., 76.85, 4.314768*^6, 55.133, 29.7, 7.918, 5.03, 22267.037, 2.2, 
  128.346, 8.33, 2.4, 9.9, "", 2.3, 78.51, 0.815}, 
 {"PAN", "North America", "Panama", "2021-02-01", 321103., 724., 1277.857, 
  5296., 26., 28.286, 74419.528, 167.796, 296.159, 1227.412, 6.026, 6.556, 
  0.71, "", "", "", "", "", "", "", "", 5057., 1.682222*^6, 389.875, 1.172, 
  9535., 2.21, 0.134, 7.5, "tests performed", 10549., 10549., "", "", 565., 
  0.24, 0.24, "", 131., 74.07, 4.314768*^6, 55.133, 29.7, 7.918, 5.03, 
  22267.037, 2.2, 128.346, 8.33, 2.4, 9.9, "", 2.3, 78.51, 0.815}, 
 {"PAN", "North America", "Panama", "2021-02-02", 322201., 1098., 1195.286, 
  5339., 43., 28.857, 74674.003, 254.475, 277.022, 1237.378, 9.966, 6.688, 
  0.71, "", "", "", "", "", "", "", "", 9005., 1.691227*^6, 391.962, 2.087, 
  9280., 2.151, 0.129, 7.8, "tests performed", 12013., 12013., "", 1464., 
  645., 0.28, 0.28, "", 149., 74.07, 4.314768*^6, 55.133, 29.7, 7.918, 5.03, 
  22267.037, 2.2, 128.346, 8.33, 2.4, 9.9, "", 2.3, 78.51, 0.815}, 
 {"PAN", "North America", "Panama", "2021-02-03", 323382., 1181., 1140.286, 
  5366., 27., 27.143, 74947.714, 273.711, 264.275, 1243.636, 6.258, 6.291, 
  0.71, "", "", "", "", "", "", "", "", 9879., 1.701106*^6, 394.252, 2.29, 
  9081., 2.105, 0.126, 8., "tests performed", 12362., 12362., "", 349., 545., 
  0.29, 0.29, "", 126., 74.07, 4.314768*^6, 55.133, 29.7, 7.918, 5.03, 
  22267.037, 2.2, 128.346, 8.33, 2.4, 9.9, "", 2.3, 78.51, 0.815}, 
 {"PAN", "North America", "Panama", "2021-02-04", 324489., 1107., 1097.286, 
  5391., 25., 27.857, 75204.275, 256.561, 254.309, 1249.43, 5.794, 6.456, 
  0.71, "", "", "", "", "", "", "", "", 9759., 1.710865*^6, 396.514, 2.262, 
  8899., 2.062, 0.123, 8.1, "tests performed", 12428., 12428., "", 66., 529., 
  0.29, 0.29, "", 123., 74.07, 4.314768*^6, 55.133, 29.7, 7.918, 5.03, 
  22267.037, 2.2, 128.346, 8.33, 2.4, 9.9, "", 2.3, 78.51, 0.815}, 
 {"PAN", "North America", "Panama", "2021-02-05", 325487., 998., 1033.429, 
  5426., 35., 29.286, 75435.574, 231.299, 239.51, 1257.542, 8.112, 6.787, 
  0.72, "", "", "", "", "", "", "", "", 9789., 1.720654*^6, 398.783, 2.269, 
  8585., 1.99, 0.12, 8.3, "tests performed", 12441., 12441., "", 13., 524., 
  0.29, 0.29, "", 121., 74.07, 4.314768*^6, 55.133, 29.7, 7.918, 5.03, 
  22267.037, 2.2, 128.346, 8.33, 2.4, 9.9, "", 2.3, 78.51, 0.815}, 
 {"PAN", "North America", "Panama", "2021-02-06", 326464., 977., 1001.571, 
  5455., 29., 30.143, 75662.005, 226.432, 232.126, 1264.263, 6.721, 6.986, 
  0.72, "", "", "", "", "", "", "", "", 9446., 1.7301*^6, 400.972, 2.189, 
  8518., 1.974, 0.118, 8.5, "tests performed", "", "", "", "", 453., "", "", 
  "", 105., 74.07, 4.314768*^6, 55.133, 29.7, 7.918, 5.03, 22267.037, 2.2, 
  128.346, 8.33, 2.4, 9.9, "", 2.3, 78.51, 0.815}, 
 {"PAN", "North America", "Panama", "2021-02-07", 327091., 627., 958.857, 
  5480., 25., 30., 75807.32, 145.315, 222.227, 1270.057, 5.794, 6.953, 0.72, 
  "", "", "", "", "", "", "", "", 6316., 1.736416*^6, 402.436, 1.464, 8464., 
  1.962, 0.113, 8.8, "tests performed", "", "", "", "", 381., "", "", "", 
  88., 74.07, 4.314768*^6, 55.133, 29.7, 7.918, 5.03, 22267.037, 2.2, 
  128.346, 8.33, 2.4, 9.9, "", 2.3, 78.51, 0.815}, 
 {"PAN", "North America", "Panama", "2021-02-08", 327654., 563., 935.857, 
  5506., 26., 30., 75937.802, 130.482, 216.896, 1276.083, 6.026, 6.953, 0.72, 
  "", "", "", "", "", "", "", "", 5521., 1.741937*^6, 403.715, 1.28, 8531., 
  1.977, 0.11, 9.1, "tests performed", "", "", "", "", 309., "", "", "", 72., 
  74.07, 4.314768*^6, 55.133, 29.7, 7.918, 5.03, 22267.037, 2.2, 128.346, 
  8.33, 2.4, 9.9, "", 2.3, 78.51, 0.815}, {"PAN", "North America", "Panama", 
  "2021-02-09", 328476., 822., 896.429, 5531., 25., 27.429, 76128.311, 
  190.509, 207.758, 1281.877, 5.794, 6.357, 0.73, "", "", "", "", "", "", "", 
  "", 8030., 1.749967*^6, 405.576, 1.861, 8391., 1.945, 0.107, 9.4, 
  "tests performed", 12806., 12806., "", "", 113., 0.3, 0.3, "", 26., 74.07, 
  4.314768*^6, 55.133, 29.7, 7.918, 5.03, 22267.037, 2.2, 128.346, 8.33, 2.4, 
  9.9, "", 2.3, 78.51, 0.815}, {"PAN", "North America", "Panama", 
  "2021-02-10", 329367., 891., 855., 5550., 19., 26.286, 76334.811, 206.5, 
  198.157, 1286.28, 4.403, 6.092, 0.73, "", "", "", "", "", "", "", "", 
  8983., 1.75895*^6, 407.658, 2.082, 8263., 1.915, 0.103, 9.7, 
  "tests performed", "", "", "", "", 349., "", "", "", 81., 74.07, 
  4.314768*^6, 55.133, 29.7, 7.918, 5.03, 22267.037, 2.2, 128.346, 8.33, 2.4, 
  9.9, "", 2.3, 78.51, 0.815}, {"PAN", "North America", "Panama", 
  "2021-02-11", 330075., 708., 798., 5572., 22., 25.857, 76498.899, 164.088, 
  184.946, 1291.379, 5.099, 5.993, 0.74, "", "", "", "", "", "", "", "", 
  8293., 1.767243*^6, 409.58, 1.922, 8054., 1.867, 0.099, 10.1, 
  "tests performed", "", "", "", "", 624., "", "", "", 145., 74.07, 
  4.314768*^6, 55.133, 29.7, 7.918, 5.03, 22267.037, 2.2, 128.346, 8.33, 2.4, 
  9.9, "", 2.3, 78.51, 0.815}, {"PAN", "North America", "Panama", 
  "2021-02-12", 330985., 910., 785.429, 5595., 23., 24.143, 76709.802, 
  210.904, 182.033, 1296.709, 5.331, 5.595, 0.75, "", "", "", "", "", "", "", 
  "", 11625., 1.778868*^6, 412.274, 2.694, 8316., 1.927, 0.094, 10.6, 
  "tests performed", "", "", "", "", 908., "", "", "", 210., 74.07, 
  4.314768*^6, 55.133, 29.7, 7.918, 5.03, 22267.037, 2.2, 128.346, 8.33, 2.4, 
  9.9, "", 2.3, 78.51, 0.815}, {"PAN", "North America", "Panama", 
  "2021-02-13", 331692., 707., 746.857, 5621., 26., 23.714, 76873.658, 
  163.856, 173.093, 1302.735, 6.026, 5.496, 0.75, "", "", "", "", "", "", "", 
  "", 8965., 1.787833*^6, 414.352, 2.078, 8248., 1.912, 0.091, 11., 
  "tests performed", "", "", "", "", 1180., "", "", "", 273., 74.07, 
  4.314768*^6, 55.133, 29.7, 7.918, 5.03, 22267.037, 2.2, 128.346, 8.33, 2.4, 
  9.9, "", 2.3, 78.51, 0.815}, {"PAN", "North America", "Panama", 
  "2021-02-14", 332179., 487., 726.857, 5636., 15., 22.286, 76986.526, 
  112.868, 168.458, 1306.212, 3.476, 5.165, 0.76, "", "", "", "", "", "", "", 
  "", 5024., 1.792857*^6, 415.516, 1.164, 8063., 1.869, 0.09, 11.1, 
  "tests performed", "", "", "", "", 1452., "", "", "", 337., 74.07, 
  4.314768*^6, 55.133, 29.7, 7.918, 5.03, 22267.037, 2.2, 128.346, 8.33, 2.4, 
  9.9, "", 2.3, 78.51, 0.815}, {"PAN", "North America", "Panama", 
  "2021-02-15", 332679., 500., 717.857, 5642., 6., 19.429, 77102.407, 
  115.881, 166.372, 1307.602, 1.391, 4.503, 0.77, "", "", "", "", "", "", "", 
  "", 4164., 1.797021*^6, 416.481, 0.965, 7869., 1.824, 0.091, 11., 
  "tests performed", "", "", "", "", 1724., "", "", "", 400., 74.07, 
  4.314768*^6, 55.133, 29.7, 7.918, 5.03, 22267.037, 2.2, 128.346, 8.33, 2.4, 
  9.9, "", 2.3, 78.51, 0.815}, {"PAN", "North America", "Panama", 
  "2021-02-16", 333251., 572., 682.143, 5655., 13., 17.714, 77234.975, 
  132.568, 158.095, 1310.615, 3.013, 4.106, 0.78, "", "", "", "", "", "", "", 
  "", 7239., 1.80426*^6, 418.159, 1.678, 7756., 1.798, 0.088, 11.4, 
  "tests performed", "", "", "", "", 1997., "", "", "", 463., 74.07, 
  4.314768*^6, 55.133, 29.7, 7.918, 5.03, 22267.037, 2.2, 128.346, 8.33, 2.4, 
  9.9, "", 2.3, 78.51, 0.815}, {"PAN", "North America", "Panama", 
  "2021-02-17", 333755., 504., 626.857, 5672., 17., 17.429, 77351.783, 
  116.808, 145.282, 1314.555, 3.94, 4.039, 0.79, "", "", "", "", "", "", "", 
  "", 4113., 1.808373*^6, 419.112, 0.953, 7060., 1.636, 0.089, 11.3, 
  "tests performed", "", "", "", "", 1997., "", "", "", 463., 74.07, 
  4.314768*^6, 55.133, 29.7, 7.918, 5.03, 22267.037, 2.2, 128.346, 8.33, 2.4, 
  9.9, "", 2.3, 78.51, 0.815}, {"PAN", "North America", "Panama", 
  "2021-02-18", 334463., 708., 626.857, 5694., 22., 17.429, 77515.871, 
  164.088, 145.282, 1319.654, 5.099, 4.039, 0.81, "", "", "", "", "", "", "", 
  "", 8758., 1.817131*^6, 421.142, 2.03, 7127., 1.652, 0.088, 11.4, 
  "tests performed", 30776., 28549., 2227., "", 1997., 0.71, 0.66, 0.05, 
  463., 74.07, 4.314768*^6, 55.133, 29.7, 7.918, 5.03, 22267.037, 2.2, 
  128.346, 8.33, 2.4, 9.9, "", 2.3, 78.51, 0.815}, 
 {"PAN", "North America", "Panama", "2021-02-19", 335339., 876., 622., 5711., 
  17., 16.571, 77718.895, 203.024, 144.156, 1323.594, 3.94, 3.841, 0.83, "", 
  "", "", "", "", "", "", "", 10649., 1.82778*^6, 423.61, 2.468, 6987., 
  1.619, 0.089, 11.2, "tests performed", 40830., 38262., 2568., 10054., 
  3148., 0.95, 0.89, 0.06, 730., 74.07, 4.314768*^6, 55.133, 29.7, 7.918, 
  5.03, 22267.037, 2.2, 128.346, 8.33, 2.4, 9.9, "", 2.3, 78.51, 0.815}, 
 {"PAN", "North America", "Panama", "2021-02-20", 336037., 698., 620.714, 
  5727., 16., 15.143, 77880.665, 161.77, 143.858, 1327.302, 3.708, 3.51, 
  0.85, "", "", "", "", "", "", "", "", 9031., 1.836811*^6, 425.703, 2.093, 
  6997., 1.622, 0.089, 11.3, "tests performed", 45535., 42867., 2668., 4705., 
  3535., 1.06, 0.99, 0.06, 819., 74.07, 4.314768*^6, 55.133, 29.7, 7.918, 
  5.03, 22267.037, 2.2, 128.346, 8.33, 2.4, 9.9, "", 2.3, 78.51, 0.815}, 
 {"PAN", "North America", "Panama", "2021-02-21", 336521., 484., 620.286, 
  5742., 15., 15.143, 77992.838, 112.173, 143.759, 1330.778, 3.476, 3.51, 
  0.86, "", "", "", "", "", "", "", "", 5881., 1.842692*^6, 427.066, 1.363, 
  7119., 1.65, 0.087, 11.5, "tests performed", 47848., 45014., 2834., 2313., 
  3580., 1.11, 1.04, 0.07, 830., 74.07, 4.314768*^6, 55.133, 29.7, 7.918, 
  5.03, 22267.037, 2.2, 128.346, 8.33, 2.4, 9.9, "", 2.3, 78.51, 0.815}, 
 {"PAN", "North America", "Panama", "2021-02-22", 337087., 566., 629.714, 
  5756., 14., 16.286, 78124.015, 131.177, 145.944, 1334.023, 3.245, 3.774, 
  0.87, "", "", "", "", "", "", "", "", 10191., 1.852883*^6, 429.428, 2.362, 
  7980., 1.849, 0.079, 12.7, "tests performed", 61168., 57896., 3272., 
  13320., 5197., 1.42, 1.34, 0.08, 1204., 74.07, 4.314768*^6, 55.133, 29.7, 
  7.918, 5.03, 22267.037, 2.2, 128.346, 8.33, 2.4, 9.9, "", 2.3, 78.51, 
  0.815}, {"PAN", "North America", "Panama", "2021-02-23", 337805., 718., 
  650.571, 5772., 16., 16.714, 78290.42, 166.405, 150.778, 1337.731, 3.708, 
  3.874, 0.87, "", "", "", "", "", "", "", "", 9276., 1.862159*^6, 431.578, 
  2.15, 8271., 1.917, 0.079, 12.7, "tests performed", 64636., 61104., 3534., 
  3468., 5408., 1.5, 1.42, 0.08, 1253., 74.07, 4.314768*^6, 55.133, 29.7, 
  7.918, 5.03, 22267.037, 2.2, 128.346, 8.33, 2.4, 9.9, "", 2.3, 78.51, 
  0.815}, {"PAN", "North America", "Panama", "2021-02-24", 338701., 896., 
  706.571, 5789., 17., 16.714, 78498.079, 207.659, 163.757, 1341.671, 3.94, 
  3.874, 0.87, "", "", "", "", "", "", "", "", 10078., 1.872237*^6, 433.914, 
  2.336, 9123., 2.114, 0.077, 12.9, "tests performed", 79989., 74711., 5278., 
  15353., 7316., 1.85, 1.73, 0.12, 1696., 74.07, 4.314768*^6, 55.133, 29.7, 
  7.918, 5.03, 22267.037, 2.2, 128.346, 8.33, 2.4, 9.9, "", 2.3, 78.51, 
  0.815}, {"PAN", "North America", "Panama", "2021-02-25", 339383., 682., 
  702.857, 5810., 21., 16.571, 78656.141, 158.062, 162.896, 1346.538, 4.867, 
  3.841, 0.87, "", "", "", "", "", "", "", "", 9909., 1.882146*^6, 436.21, 
  2.297, 9288., 2.153, 0.076, 13.2, "tests performed", 89419., 83733., 5686., 
  9430., 8378., 2.07, 1.94, 0.13, 1942., 74.07, 4.314768*^6, 55.133, 29.7, 
  7.918, 5.03, 22267.037, 2.2, 128.346, 8.33, 2.4, 9.9, "", 2.3, 78.51, 
  0.815}, {"PAN", "North America", "Panama", "2021-02-26", 339781., 398., 
  634.571, 5820., 10., 15.571, 78748.382, 92.241, 147.07, 1348.856, 2.318, 
  3.609, 0.87, "", "", "", "", "", "", "", "", 5942., 1.888088*^6, 437.587, 
  1.377, 8615., 1.997, 0.074, 13.6, "tests performed", 106667., 100819., 
  5848., 17248., 9405., 2.47, 2.34, 0.14, 2180., 74.07, 4.314768*^6, 55.133, 
  29.7, 7.918, 5.03, 22267.037, 2.2, 128.346, 8.33, 2.4, 9.9, "", 2.3, 78.51, 
  0.815}, {"PAN", "North America", "Panama", "2021-02-27", 340445., 664., 
  629.714, 5831., 11., 14.857, 78902.272, 153.89, 145.944, 1351.405, 2.549, 
  3.443, 0.87, "", "", "", "", "", "", "", "", 11701., 1.899789*^6, 440.299, 
  2.712, 8997., 2.085, 0.07, 14.3, "tests performed", 114529., 108675., 
  5854., 7862., 9856., 2.65, 2.52, 0.14, 2284., 74.07, 4.314768*^6, 55.133, 
  29.7, 7.918, 5.03, 22267.037, 2.2, 128.346, 8.33, 2.4, 9.9, "", 2.3, 78.51, 
  0.815}, {"PAN", "North America", "Panama", "2021-02-28", 340915., 470., 
  627.714, 5845., 14., 14.714, 79011.201, 108.928, 145.48, 1354.65, 3.245, 
  3.41, 0.88, "", "", "", "", "", "", "", "", 5109., 1.904898*^6, 441.483, 
  1.184, 8887., 2.06, 0.071, 14.2, "tests performed", 119176., 113320., 
  5856., 4647., 10190., 2.76, 2.63, 0.14, 2362., 74.07, 4.314768*^6, 55.133, 
  29.7, 7.918, 5.03, 22267.037, 2.2, 128.346, 8.33, 2.4, 9.9, "", 2.3, 78.51, 
  0.815}, {"PAN", "North America", "Panama", "2021-03-01", 341420., 505., 
  619., 5858., 13., 14.571, 79128.24, 117.04, 143.461, 1357.663, 3.013, 
  3.377, 0.88, "", "", "", "", "", "", "", "", 5121., 1.910019*^6, 442.67, 
  1.187, 8162., 1.892, 0.076, 13.2, "tests performed", 122189., 116326., 
  5863., 3013., 8717., 2.83, 2.7, 0.14, 2020., 74.07, 4.314768*^6, 55.133, 
  29.7, 7.918, 5.03, 22267.037, 2.2, 128.346, 8.33, 2.4, 9.9, "", 2.3, 78.51, 
  0.815}, {"PAN", "North America", "Panama", "2021-03-02", 342019., 599., 
  602., 5871., 13., 14.143, 79267.066, 138.826, 139.521, 1360.676, 3.013, 
  3.278, 0.88, "", "", "", "", "", "", "", "", 8418., 1.918437*^6, 444.621, 
  1.951, 8040., 1.863, 0.075, 13.4, "tests performed", 132610., 126732., 
  5878., 10421., 9711., 3.07, 2.94, 0.14, 2251., 74.07, 4.314768*^6, 55.133, 
  29.7, 7.918, 5.03, 22267.037, 2.2, 128.346, 8.33, 2.4, 9.9, "", 2.3, 78.51, 
  0.815}, {"PAN", "North America", "Panama", "2021-03-03", 342741., 722., 
  577.143, 5884., 13., 13.571, 79434.398, 167.332, 133.76, 1363.689, 3.013, 
  3.145, 0.88, "", "", "", "", "", "", "", "", 10080., 1.928517*^6, 446.957, 
  2.336, 8040., 1.863, 0.072, 13.9, "tests performed", 136343., 130462., 
  5881., 3733., 8051., 3.16, 3.02, 0.14, 1866., 74.07, 4.314768*^6, 55.133, 
  29.7, 7.918, 5.03, 22267.037, 2.2, 128.346, 8.33, 2.4, 9.9, "", 2.3, 78.51, 
  0.815}, {"PAN", "North America", "Panama", "2021-03-04", 343281., 540., 
  556.857, 5895., 11., 12.143, 79559.55, 125.152, 129.058, 1366.238, 2.549, 
  2.814, 0.87, "", "", "", "", "", "", "", "", 8505., 1.937022*^6, 448.928, 
  1.971, 7839., 1.817, 0.071, 14.1, "tests performed", 150411., 144529., 
  5882., 14068., 8713., 3.49, 3.35, 0.14, 2019., 74.07, 4.314768*^6, 55.133, 
  29.7, 7.918, 5.03, 22267.037, 2.2, 128.346, 8.33, 2.4, 9.9, "", 2.3, 78.51, 
  0.815}, {"PAN", "North America", "Panama", "2021-03-05", 343743., 462., 
  566., 5907., 12., 12.429, 79666.624, 107.074, 131.177, 1369.019, 2.781, 
  2.88, 0.87, "", "", "", "", "", "", "", "", 8900., 1.945922*^6, 450.991, 
  2.063, 8262., 1.915, 0.069, 14.6, "tests performed", 166931., 161039., 
  5892., 16520., 8609., 3.87, 3.73, 0.14, 1995., 74.07, 4.314768*^6, 55.133, 
  29.7, 7.918, 5.03, 22267.037, 2.2, 128.346, 8.33, 2.4, 9.9, "", 2.3, 78.51, 
  0.815}, {"PAN", "North America", "Panama", "2021-03-06", 344477., 734., 
  576., 5910., 3., 11.286, 79836.737, 170.113, 133.495, 1369.714, 0.695, 
  2.616, 0.88, "", "", "", "", "", "", "", "", 9594., 1.955516*^6, 453.215, 
  2.224, 7961., 1.845, 0.072, 13.8, "tests performed", 194715., 191140., 
  5892., 27784., 11455., 4.51, 4.43, 0.14, 2655., 74.07, 4.314768*^6, 55.133, 
  29.7, 7.918, 5.03, 22267.037, 2.2, 128.346, 8.33, 2.4, 9.9, "", 2.3, 78.51, 
  0.815}, {"PAN", "North America", "Panama", "2021-03-07", 344834., 357., 
  559.857, 5923., 13., 11.143, 79919.477, 82.739, 129.754, 1372.727, 3.013, 
  2.582, 0.87, "", "", "", "", "", "", "", "", 4905., 1.960421*^6, 454.351, 
  1.137, 7932., 1.838, 0.071, 14.2, "tests performed", 208415., 202522., 
  5893., 13700., 12748., 4.83, 4.69, 0.14, 2955., 74.07, 4.314768*^6, 55.133, 
  29.7, 7.918, 5.03, 22267.037, 2.2, 128.346, 8.33, 2.4, 9.9, "", 2.3, 78.51, 
  0.815}, {"PAN", "North America", "Panama", "2021-03-08", 345236., 402., 
  545.143, 5934., 11., 10.857, 80012.645, 93.168, 126.343, 1375.277, 2.549, 
  2.516, 0.87, "", "", "", "", "", "", "", "", 4225., 1.964646*^6, 455.331, 
  0.979, 7804., 1.809, 0.07, 14.3, "tests performed", 211751., 205850., 
  5901., 3336., 12795., 4.91, 4.77, 0.14, 2965., 74.07, 4.314768*^6, 55.133, 
  29.7, 7.918, 5.03, 22267.037, 2.2, 128.346, 8.33, 2.4, 9.9, "", 2.3, 78.51, 
  0.815}, {"PAN", "North America", "Panama", "2021-03-09", 345759., 523., 
  534.286, 5944., 10., 10.429, 80133.857, 121.212, 123.827, 1377.594, 2.318, 
  2.417, 0.86, "", "", "", "", "", "", "", "", 9002., 1.973648*^6, 457.417, 
  2.086, 7887., 1.828, 0.068, 14.8, "tests performed", 214492., 208590., 
  5902., 2741., 11697., 4.97, 4.83, 0.14, 2711., 74.07, 4.314768*^6, 55.133, 
  29.7, 7.918, 5.03, 22267.037, 2.2, 128.346, 8.33, 2.4, 9.9, "", 2.3, 78.51, 
  0.815}, {"PAN", "North America", "Panama", "2021-03-10", 346301., 542., 
  508.571, 5957., 13., 10.429, 80259.472, 125.615, 117.868, 1380.607, 3.013, 
  2.417, 0.86, "", "", "", "", "", "", "", "", 8897., 1.982545*^6, 459.479, 
  2.062, 7718., 1.789, 0.066, 15.2, "tests performed", 224765., 218861., 
  5904., 10273., 12632., 5.21, 5.07, 0.14, 2928., 74.07, 4.314768*^6, 55.133, 
  29.7, 7.918, 5.03, 22267.037, 2.2, 128.346, 8.33, 2.4, 9.9, "", 2.3, 78.51, 
  0.815}, {"PAN", "North America", "Panama", "2021-03-11", 346775., 474., 
  499.143, 5972., 15., 11., 80369.327, 109.855, 115.682, 1384.084, 3.476, 
  2.549, 0.86, "", "", "", "", "", "", "", "", 9275., 1.99182*^6, 461.629, 
  2.15, 7828., 1.814, 0.064, 15.7, "tests performed", 233365., 227461., 
  5904., 8600., 11851., 5.41, 5.27, 0.14, 2747., 74.07, 4.314768*^6, 55.133, 
  29.7, 7.918, 5.03, 22267.037, 2.2, 128.346, 8.33, 2.4, 9.9, "", 2.3, 78.51, 
  0.815}, {"PAN", "North America", "Panama", "2021-03-12", 347226., 451., 
  497.571, 5981., 9., 10.571, 80473.852, 104.525, 115.318, 1386.17, 2.086, 
  2.45, 0.86, "", "", "", "", "", "", "", "", 8431., 2.000251*^6, 463.583, 
  1.954, 7761., 1.799, 0.064, 15.6, "tests performed", "", "", "", "", 
  10587., "", "", "", 2454., 74.07, 4.314768*^6, 55.133, 29.7, 7.918, 5.03, 
  22267.037, 2.2, 128.346, 8.33, 2.4, 9.9, "", 2.3, 78.51, 0.815}, 
 {"PAN", "North America", "Panama", "2021-03-13", 347641., 415., 452., 5987., 
  6., 11., 80570.033, 96.181, 104.757, 1387.56, 1.391, 2.549, 0.86, "", "", 
  "", "", "", "", "", "", 8310., 2.008561*^6, 465.508, 1.926, 7578., 1.756, 
  0.06, 16.8, "tests performed", "", "", "", "", 7714., "", "", "", 1788., 
  76.85, 4.314768*^6, 55.133, 29.7, 7.918, 5.03, 22267.037, 2.2, 128.346, 
  8.33, 2.4, 9.9, "", 2.3, 78.51, 0.815}, {"PAN", "North America", "Panama", 
  "2021-03-14", 347919., 278., 440.714, 5994., 7., 10.143, 80634.463, 64.43, 
  102.141, 1389.182, 1.622, 2.351, 0.87, "", "", "", "", "", "", "", "", 
  5220., 2.013781*^6, 466.718, 1.21, 7623., 1.767, 0.058, 17.3, 
  "tests performed", "", "", "", "", 6853., "", "", "", 1588., 76.85, 
  4.314768*^6, 55.133, 29.7, 7.918, 5.03, 22267.037, 2.2, 128.346, 8.33, 2.4, 
  9.9, "", 2.3, 78.51, 0.815}, {"PAN", "North America", "Panama", 
  "2021-03-15", 348155., 236., 417., 6005., 11., 10.143, 80689.159, 54.696, 
  96.645, 1391.732, 2.549, 2.351, 0.88, "", "", "", "", "", "", "", "", 
  3574., 2.017355*^6, 467.547, 0.828, 7530., 1.745, 0.055, 18.1, 
  "tests performed", "", "", "", "", 7473., "", "", "", 1732., 76.85, 
  4.314768*^6, 55.133, 29.7, 7.918, 5.03, 22267.037, 2.2, 128.346, 8.33, 2.4, 
  9.9, "", 2.3, 78.51, 0.815}, {"PAN", "North America", "Panama", 
  "2021-03-16", 348580., 425., 403., 6009., 4., 9.286, 80787.658, 98.499, 
  93.4, 1392.659, 0.927, 2.152, 0.89, "", "", "", "", "", "", "", "", 9148., 
  2.026503*^6, 469.667, 2.12, 7551., 1.75, 0.053, 18.7, "tests performed", 
  "", "", "", "", 8178., "", "", "", 1895., 76.85, 4.314768*^6, 55.133, 29.7, 
  7.918, 5.03, 22267.037, 2.2, 128.346, 8.33, 2.4, 9.9, "", 2.3, 78.51, 
  0.815}, {"PAN", "North America", "Panama", "2021-03-17", 349020., 440., 
  388.429, 6018., 9., 8.714, 80889.633, 101.975, 90.023, 1394.745, 2.086, 
  2.02, 0.9, "", "", "", "", "", "", "", "", 8707., 2.03521*^6, 471.685, 
  2.018, 7524., 1.744, 0.052, 19.4, "tests performed", "", "", "", "", 7807., 
  "", "", "", 1809., 76.85, 4.314768*^6, 55.133, 29.7, 7.918, 5.03, 
  22267.037, 2.2, 128.346, 8.33, 2.4, 9.9, "", 2.3, 78.51, 0.815}, 
 {"PAN", "North America", "Panama", "2021-03-18", 349505., 485., 390., 6025., 
  7., 7.571, 81002.038, 112.405, 90.387, 1396.367, 1.622, 1.755, 0.92, "", 
  "", "", "", "", "", "", "", 8946., 2.044156*^6, 473.758, 2.073, 7477., 
  1.733, 0.052, 19.2, "tests performed", 287086., 235570., 51516., "", 7674., 
  6.65, 5.46, 1.19, 1779., 76.85, 4.314768*^6, 55.133, 29.7, 7.918, 5.03, 
  22267.037, 2.2, 128.346, 8.33, 2.4, 9.9, "", 2.3, 78.51, 0.815}, 
 {"PAN", "North America", "Panama", "2021-03-19", 350220., 715., 427.714, 
  6035., 10., 7.714, 81167.748, 165.71, 99.128, 1398.685, 2.318, 1.788, 0.93, 
  "", "", "", "", "", "", "", "", 10580., 2.054736*^6, 476.21, 2.452, 7784., 
  1.804, 0.055, 18.2, "tests performed", "", "", "", "", 7450., "", "", "", 
  1727., 76.85, 4.314768*^6, 55.133, 29.7, 7.918, 5.03, 22267.037, 2.2, 
  128.346, 8.33, 2.4, 9.9, "", 2.3, 78.51, 0.815}, 
 {"PAN", "North America", "Panama", "2021-03-20", 350665., 445., 432., 6042., 
  7., 7.857, 81270.882, 103.134, 100.121, 1400.307, 1.622, 1.821, 0.93, "", 
  "", "", "", "", "", "", "", 8829., 2.063565*^6, 478.256, 2.046, 7858., 
  1.821, 0.055, 18.2, "tests performed", "", "", "", "", 7226., "", "", "", 
  1675., 76.85, 4.314768*^6, 55.133, 29.7, 7.918, 5.03, 22267.037, 2.2, 
  128.346, 8.33, 2.4, 9.9, "", 2.3, 78.51, 0.815}, 
 {"PAN", "North America", "Panama", "2021-03-21", 350991., 326., 438.857, 
  6044., 2., 7.143, 81346.436, 75.554, 101.71, 1400.771, 0.464, 1.655, 0.93, 
  "", "", "", "", "", "", "", "", 5029., 2.068594*^6, 479.422, 1.166, 7830., 
  1.815, 0.056, 17.8, "tests performed", "", "", "", "", 7002., "", "", "", 
  1623., 76.85, 4.314768*^6, 55.133, 29.7, 7.918, 5.03, 22267.037, 2.2, 
  128.346, 8.33, 2.4, 9.9, "", 2.3, 78.51, 0.815}, 
 {"PAN", "North America", "Panama", "2021-03-22", 351213., 222., 436.857, 
  6052., 8., 6.714, 81397.887, 51.451, 101.247, 1402.625, 1.854, 1.556, 0.92, 
  "", "", "", "", "", "", "", "", 4486., 2.07308*^6, 480.462, 1.04, 7961., 
  1.845, 0.055, 18.2, "tests performed", "", "", "", "", 6778., "", "", "", 
  1571., 76.85, 4.314768*^6, 55.133, 29.7, 7.918, 5.03, 22267.037, 2.2, 
  128.346, 8.33, 2.4, 9.9, "", 2.3, 78.51, 0.815}, 
 {"PAN", "North America", "Panama", "2021-03-23", 351667., 454., 441., 6060., 
  8., 7.286, 81503.107, 105.22, 102.207, 1404.479, 1.854, 1.689, 0.92, "", 
  "", "", "", "", "", "", "", 8987., 2.082067*^6, 482.544, 2.083, 7938., 
  1.84, 0.056, 18., "tests performed", "", "", "", "", 6554., "", "", "", 
  1519., 76.85, 4.314768*^6, 55.133, 29.7, 7.918, 5.03, 22267.037, 2.2, 
  128.346, 8.33, 2.4, 9.9, "", 2.3, 78.51, 0.815}, 
 {"PAN", "North America", "Panama", "2021-03-24", 352082., 415., 437.429, 
  6065., 5., 6.714, 81599.289, 96.181, 101.379, 1405.638, 1.159, 1.556, 0.93, 
  "", "", "", "", "", "", "", "", 9599., 2.091666*^6, 484.769, 2.225, 8065., 
  1.869, 0.054, 18.4, "tests performed", "", "", "", "", 6329., "", "", "", 
  1467., 76.85, 4.314768*^6, 55.133, 29.7, 7.918, 5.03, 22267.037, 2.2, 
  128.346, 8.33, 2.4, 9.9, "", 2.3, 78.51, 0.815}, 
 {"PAN", "North America", "Panama", "2021-03-25", 352579., 497., 439.143, 
  6073., 8., 6.857, 81714.475, 115.186, 101.777, 1407.492, 1.854, 1.589, 
  0.93, "", "", "", "", "", "", "", "", 9692., 2.101358*^6, 487.015, 2.246, 
  8172., 1.894, 0.054, 18.6, "tests performed", 329822., 238228., 91594., "", 
  6105., 7.64, 5.52, 2.12, 1415., 76.85, 4.314768*^6, 55.133, 29.7, 7.918, 
  5.03, 22267.037, 2.2, 128.346, 8.33, 2.4, 9.9, "", 2.3, 78.51, 0.815}, 
 {"PAN", "North America", "Panama", "2021-03-26", 353017., 438., 399.571, 
  6087., 14., 7.429, 81815.986, 101.512, 92.606, 1410.736, 3.245, 1.722, 
  0.93, "", "", "", "", "", "", "", "", 9140., 2.110498*^6, 489.134, 2.118, 
  7966., 1.846, 0.05, 19.9, "tests performed", 342716., 243926., 98790., 
  12894., 7075., 7.94, 5.65, 2.29, 1640., 76.85, 4.314768*^6, 55.133, 29.7, 
  7.918, 5.03, 22267.037, 2.2, 128.346, 8.33, 2.4, 9.9, "", 2.3, 78.51, 
  0.815}, {"PAN", "North America", "Panama", "2021-03-27", 353497., 480., 
  404.571, 6090., 3., 6.857, 81927.232, 111.246, 93.764, 1411.432, 0.695, 
  1.589, 0.94, "", "", "", "", "", "", "", "", 8961., 2.119459*^6, 491.21, 
  2.077, 7985., 1.851, 0.051, 19.7, "tests performed", 352876., 251650., 
  101226., 10160., 7654., 8.18, 5.83, 2.35, 1774., 76.85, 4.314768*^6, 
  55.133, 29.7, 7.918, 5.03, 22267.037, 2.2, 128.346, 8.33, 2.4, 9.9, "", 
  2.3, 78.51, 0.815}, {"PAN", "North America", "Panama", "2021-03-28", 
  353839., 342., 406.857, 6100., 10., 8., 82006.495, 79.263, 94.294, 
  1413.749, 2.318, 1.854, 0.93, "", "", "", "", "", "", "", "", 5923., 
  2.125382*^6, 492.583, 1.373, 8113., 1.88, 0.05, 19.9, "tests performed", 
  357431., 255881., 101550., 4555., 7433., 8.28, 5.93, 2.35, 1723., 76.85, 
  4.314768*^6, 55.133, 29.7, 7.918, 5.03, 22267.037, 2.2, 128.346, 8.33, 2.4, 
  9.9, "", 2.3, 78.51, 0.815}, {"PAN", "North America", "Panama", 
  "2021-03-29", 354085., 246., 410.286, 6103., 3., 7.286, 82063.508, 57.013, 
  95.089, 1414.445, 0.695, 1.689, 0.93, "", "", "", "", "", "", "", "", 
  4491., 2.129873*^6, 493.624, 1.041, 8113., 1.88, 0.051, 19.8, 
  "tests performed", 358277., 256704., 101577., 846., 6681., 8.3, 5.95, 2.35, 
  1548., 76.85, 4.314768*^6, 55.133, 29.7, 7.918, 5.03, 22267.037, 2.2, 
  128.346, 8.33, 2.4, 9.9, "", 2.3, 78.51, 0.815}, 
 {"PAN", "North America", "Panama", "2021-03-30", 354604., 519., 419.571, 
  6109., 6., 7., 82183.793, 120.285, 97.241, 1415.835, 1.391, 1.622, 0.92, 
  "", "", "", "", "", "", "", "", 10218., 2.140091*^6, 495.992, 2.368, 8289., 
  1.921, 0.051, 19.8, "tests performed", "", "", "", "", 6534., "", "", "", 
  1514., 68.52, 4.314768*^6, 55.133, 29.7, 7.918, 5.03, 22267.037, 2.2, 
  128.346, 8.33, 2.4, 9.9, "", 2.3, 78.51, 0.815}, 
 {"PAN", "North America", "Panama", "2021-03-31", 355051., 447., 424.143, 
  6114., 5., 7., 82287.391, 103.598, 98.3, 1416.994, 1.159, 1.622, 0.91, "", 
  "", "", "", "", "", "", "", 11317., 2.151408*^6, 498.615, 2.623, 8535., 
  1.978, 0.05, 20.1, "tests performed", "", "", "", "", 6386., "", "", "", 
  1480., 68.52, 4.314768*^6, 55.133, 29.7, 7.918, 5.03, 22267.037, 2.2, 
  128.346, 8.33, 2.4, 9.9, "", 2.3, 78.51, 0.815}, 
 {"PAN", "North America", "Panama", "2021-04-01", 355499., 448., 417.143, 
  6119., 5., 6.571, 82391.22, 103.829, 96.678, 1418.153, 1.159, 1.523, 0.9, 
  "", "", "", "", "", "", "", "", 9730., 2.161138*^6, 500.87, 2.255, 8540., 
  1.979, 0.049, 20.5, "tests performed", 373491., 269072., 101722., "", 
  6238., 8.66, 6.24, 2.36, 1446., 68.52, 4.314768*^6, 55.133, 29.7, 7.918, 
  5.03, 22267.037, 2.2, 128.346, 8.33, 2.4, 9.9, "", 2.3, 78.51, 0.815}, 
 {"PAN", "North America", "Panama", "2021-04-02", 355850., 351., 404.714, 
  6126., 7., 5.571, 82472.569, 81.349, 93.797, 1419.775, 1.622, 1.291, 0.89, 
  "", "", "", "", "", "", "", "", 6887., 2.168025*^6, 502.466, 1.596, 8218., 
  1.905, 0.049, 20.3, "tests performed", "", "", "", "", 4900., "", "", "", 
  1136., 68.52, 4.314768*^6, 55.133, 29.7, 7.918, 5.03, 22267.037, 2.2, 
  128.346, 8.33, 2.4, 9.9, "", 2.3, 78.51, 0.815}, 
 {"PAN", "North America", "Panama", "2021-04-03", 356073., 223., 368., 6131., 
  5., 5.857, 82524.252, 51.683, 85.288, 1420.934, 1.159, 1.357, 0.89, "", "", 
  "", "", "", "", "", "", 3876., 2.171901*^6, 503.364, 0.898, 7492., 1.736, 
  0.049, 20.4, "tests performed", "", "", "", "", 3951., "", "", "", 916., 
  68.52, 4.314768*^6, 55.133, 29.7, 7.918, 5.03, 22267.037, 2.2, 128.346, 
  8.33, 2.4, 9.9, "", 2.3, 78.51, 0.815}, {"PAN", "North America", "Panama", 
  "2021-04-04", 356377., 304., 362.571, 6135., 4., 5., 82594.707, 70.456, 
  84.03, 1421.861, 0.927, 1.159, 0.89, "", "", "", "", "", "", "", "", 4934., 
  2.176835*^6, 504.508, 1.144, 7350., 1.703, 0.049, 20.3, "tests performed", 
  "", "", "", "", 3804., "", "", "", 882., 68.52, 4.314768*^6, 55.133, 29.7, 
  7.918, 5.03, 22267.037, 2.2, 128.346, 8.33, 2.4, 9.9, "", 2.3, 78.51, 
  0.815}, {"PAN", "North America", "Panama", "2021-04-05", 356556., 179., 
  353., 6138., 3., 5., 82636.193, 41.485, 81.812, 1422.556, 0.695, 1.159, 
  0.9, "", "", "", "", "", "", "", "", 4856., 2.181691*^6, 505.633, 1.125, 
  7403., 1.716, 0.048, 21., "tests performed", 387580., 269747., 117833., "", 
  4186., 8.98, 6.25, 2.73, 970., 68.52, 4.314768*^6, 55.133, 29.7, 7.918, 
  5.03, 22267.037, 2.2, 128.346, 8.33, 2.4, 9.9, "", 2.3, 78.51, 0.815}, 
 {"PAN", "North America", "Panama", "2021-04-06", 356913., 357., 329.857, 
  6146., 8., 5.286, 82718.932, 82.739, 76.448, 1424.41, 1.854, 1.225, 0.9, 
  "", "", "", "", "", "", "", "", 10381., 2.192072*^6, 508.039, 2.406, 7426., 
  1.721, 0.044, 22.5, "tests performed", 408618., 276374., 132244., 21038., 
  6467., 9.47, 6.41, 3.06, 1499., 68.52, 4.314768*^6, 55.133, 29.7, 7.918, 
  5.03, 22267.037, 2.2, 128.346, 8.33, 2.4, 9.9, "", 2.3, 78.51, 0.815}, 
 {"PAN", "North America", "Panama", "2021-04-07", 357277., 364., 318., 6148., 
  2., 4.857, 82803.293, 84.361, 73.7, 1424.874, 0.464, 1.126, 0.91, "", "", 
  "", "", "", "", "", "", 9981., 2.202053*^6, 510.353, 2.313, 7235., 1.677, 
  0.044, 22.8, "tests performed", 440787., 300804., 139983., 32169., 10338., 
  10.22, 6.97, 3.24, 2396., 68.52, 4.314768*^6, 55.133, 29.7, 7.918, 5.03, 
  22267.037, 2.2, 128.346, 8.33, 2.4, 9.9, "", 2.3, 78.51, 0.815}, 
 {"PAN", "North America", "Panama", "2021-04-08", 357704., 427., 315., 6152., 
  4., 4.714, 82902.256, 98.962, 73.005, 1425.801, 0.927, 1.093, 0.91, "", "", 
  "", "", "", "", "", "", 9237., 2.21129*^6, 512.493, 2.141, 7165., 1.661, 
  0.044, 22.7, "tests performed", 456929., 311480., 145449., 16142., 11920., 
  10.59, 7.22, 3.37, 2763., 68.52, 4.314768*^6, 55.133, 29.7, 7.918, 5.03, 
  22267.037, 2.2, 128.346, 8.33, 2.4, 9.9, "", 2.3, 78.51, 0.815}, 
 {"PAN", "North America", "Panama", "2021-04-09", 358098., 394., 321.143, 
  6156., 4., 4.286, 82993.57, 91.314, 74.429, 1426.728, 0.927, 0.993, 0.92, 
  "", "", "", "", "", "", "", "", 10369., 2.221659*^6, 514.897, 2.403, 7662., 
  1.776, 0.042, 23.9, "tests performed", 478146., 332630., 145516., 21217., 
  14448., 11.08, 7.71, 3.37, 3348., 68.52, 4.314768*^6, 55.133, 29.7, 7.918, 
  5.03, 22267.037, 2.2, 128.346, 8.33, 2.4, 9.9, "", 2.3, 78.51, 0.815}, 
 {"PAN", "North America", "Panama", "2021-04-10", 358377., 279., 329.143, 
  6159., 3., 4., 83058.232, 64.662, 76.283, 1427.423, 0.695, 0.927, 0.92, "", 
  "", "", "", "", "", "", "", 8872., 2.230531*^6, 516.953, 2.056, 8376., 
  1.941, 0.039, 25.4, "tests performed", 490911., 345248., 145663., 12765., 
  15768., 11.38, 8., 3.38, 3654., 68.52, 4.314768*^6, 55.133, 29.7, 7.918, 
  5.03, 22267.037, 2.2, 128.346, 8.33, 2.4, 9.9, "", 2.3, 78.51, 0.815}, 
 {"PAN", "North America", "Panama", "2021-04-11", 358611., 234., 319.143, 
  6163., 4., 4., 83112.464, 54.232, 73.965, 1428.35, 0.927, 0.927, 0.92, "", 
  "", "", "", "", "", "", "", 5445., 2.235976*^6, 518.215, 1.262, 8449., 
  1.958, 0.038, 26.5, "tests performed", "", "", "", "", 16271., "", "", "", 
  3771., 68.52, 4.314768*^6, 55.133, 29.7, 7.918, 5.03, 22267.037, 2.2, 
  128.346, 8.33, 2.4, 9.9, "", 2.3, 78.51, 0.815}, 
 {"PAN", "North America", "Panama", "2021-04-12", 358792., 181., 319.429, 
  6167., 4., 4.143, 83154.413, 41.949, 74.031, 1429.277, 0.927, 0.96, 0.93, 
  "", "", "", "", "", "", "", "", 4251., 2.240227*^6, 519.2, 0.985, 8362., 
  1.938, 0.038, 26.2, "tests performed", 505005., 345894., 159111., "", 
  16775., 11.7, 8.02, 3.69, 3888., 68.52, 4.314768*^6, 55.133, 29.7, 7.918, 
  5.03, 22267.037, 2.2, 128.346, 8.33, 2.4, 9.9, "", 2.3, 78.51, 0.815}, 
 {"PAN", "North America", "Panama", "2021-04-13", 359121., 329., 315.429, 
  6173., 6., 3.857, 83230.663, 76.25, 73.104, 1430.668, 1.391, 0.894, 0.94, 
  "", "", "", "", "", "", "", "", 9166., 2.249393*^6, 521.324, 2.124, 8189., 
  1.898, 0.039, 26., "tests performed", 518629., 349033., 169596., 13624., 
  15716., 12.02, 8.09, 3.93, 3642., 68.52, 4.314768*^6, 55.133, 29.7, 7.918, 
  5.03, 22267.037, 2.2, 128.346, 8.33, 2.4, 9.9, "", 2.3, 78.51, 0.815}, 
 {"PAN", "North America", "Panama", "2021-04-14", 359516., 395., 319.857, 
  6177., 4., 4.143, 83322.209, 91.546, 74.131, 1431.595, 0.927, 0.96, 0.94, 
  "", "", "", "", "", "", "", "", 9084., 2.258477*^6, 523.43, 2.105, 8061., 
  1.868, 0.04, 25.2, "tests performed", 529017., 352276., 176741., 10388., 
  12604., 12.26, 8.16, 4.1, 2921., 68.52, 4.314768*^6, 55.133, 29.7, 7.918, 
  5.03, 22267.037, 2.2, 128.346, 8.33, 2.4, 9.9, "", 2.3, 78.51, 0.815}, 
 {"PAN", "North America", "Panama", "2021-04-15", 359830., 314., 303.714, 
  6183., 6., 4.429, 83394.982, 72.773, 70.389, 1432.986, 1.391, 1.026, 0.95, 
  "", "", "", "", "", "", "", "", 10840., 2.269317*^6, 525.942, 2.512, 8290., 
  1.921, 0.037, 27.3, "tests performed", 550860., 368217., 182643., 21843., 
  13419., 12.77, 8.53, 4.23, 3110., 68.52, 4.314768*^6, 55.133, 29.7, 7.918, 
  5.03, 22267.037, 2.2, 128.346, 8.33, 2.4, 9.9, "", 2.3, 78.51, 0.815}, 
 {"PAN", "North America", "Panama", "2021-04-16", 360249., 419., 307.286, 
  6185., 2., 4.143, 83492.09, 97.108, 71.217, 1433.449, 0.464, 0.96, 0.96, 
  "", "", "", "", "", "", "", "", 10727., 2.280044*^6, 528.428, 2.486, 8341., 
  1.933, 0.037, 27.1, "tests performed", 557510., 374250., 183260., 6650., 
  11338., 12.92, 8.67, 4.25, 2628., 68.52, 4.314768*^6, 55.133, 29.7, 7.918, 
  5.03, 22267.037, 2.2, 128.346, 8.33, 2.4, 9.9, "", 2.3, 78.51, 0.815}, 
 {"PAN", "North America", "Panama", "2021-04-17", 360597., 348., 317.143, 
  6187., 2., 4., 83572.744, 80.653, 73.502, 1433.913, 0.464, 0.927, 0.96, "", 
  "", "", "", "", "", "", "", 9345., 2.289389*^6, 530.594, 2.166, 8408., 
  1.949, 0.038, 26.5, "tests performed", 560691., 377215., 183476., 3181., 
  9969., 12.99, 8.74, 4.25, 2310., 68.52, 4.314768*^6, 55.133, 29.7, 7.918, 
  5.03, 22267.037, 2.2, 128.346, 8.33, 2.4, 9.9, "", 2.3, 78.51, 0.815}, 
 {"PAN", "North America", "Panama", "2021-04-18", 360841., 244., 318.571, 
  6188., 1., 3.571, 83629.294, 56.55, 73.833, 1434.144, 0.232, 0.828, 0.96, 
  "", "", "", "", "", "", "", "", 6092., 2.295481*^6, 532.006, 1.412, 8501., 
  1.97, 0.037, 26.7, "tests performed", 564725., 380939., 183786., 4034., 
  9538., 13.09, 8.83, 4.26, 2211., 68.52, 4.314768*^6, 55.133, 29.7, 7.918, 
  5.03, 22267.037, 2.2, 128.346, 8.33, 2.4, 9.9, "", 2.3, 78.51, 0.815}, 
 {"PAN", "North America", "Panama", "2021-04-19", 361044., 203., 321.714, 
  6189., 1., 3.143, 83676.341, 47.048, 74.561, 1434.376, 0.232, 0.728, 0.96, 
  "", "", "", "", "", "", "", "", 4554., 2.300035*^6, 533.061, 1.055, 8544., 
  1.98, 0.038, 26.6, "tests performed", 565471., 381070., 184401., 746., 
  8638., 13.11, 8.83, 4.27, 2002., 65.74, 4.314768*^6, 55.133, 29.7, 7.918, 
  5.03, 22267.037, 2.2, 128.346, 8.33, 2.4, 9.9, "", 2.3, 78.51, 0.815}, 
 {"PAN", "North America", "Panama", "2021-04-20", 361319., 275., 314., 6192., 
  3., 2.714, 83740.076, 63.735, 72.773, 1435.071, 0.695, 0.629, 0.96, "", "", 
  "", "", "", "", "", "", 8778., 2.308813*^6, 535.096, 2.034, 8489., 1.967, 
  0.037, 27., "tests performed", 569267., 383997., 185270., 3796., 7234., 
  13.19, 8.9, 4.29, 1677., 65.74, 4.314768*^6, 55.133, 29.7, 7.918, 5.03, 
  22267.037, 2.2, 128.346, 8.33, 2.4, 9.9, "", 2.3, 78.51, 0.815}, 
 {"PAN", "North America", "Panama", "2021-04-21", 361678., 359., 308.857, 
  6196., 4., 2.714, 83823.279, 83.203, 71.581, 1435.998, 0.927, 0.629, 0.97, 
  "", "", "", "", "", "", "", "", 9072., 2.317885*^6, 537.198, 2.103, 8487., 
  1.967, 0.036, 27.5, "tests performed", 574212., 388362., 185850., 4945., 
  6456., 13.31, 9., 4.31, 1496., 65.74, 4.314768*^6, 55.133, 29.7, 7.918, 
  5.03, 22267.037, 2.2, 128.346, 8.33, 2.4, 9.9, "", 2.3, 78.51, 0.815}, 
 {"PAN", "North America", "Panama", "2021-04-22", 361992., 314., 308.857, 
  6198., 2., 2.143, 83896.052, 72.773, 71.581, 1436.462, 0.464, 0.497, 0.98, 
  "", "", "", "", "", "", "", "", 9021., 2.326906*^6, 539.289, 2.091, 8227., 
  1.907, 0.038, 26.6, "tests performed", 590703., 403926., 186777., 16491., 
  5692., 13.69, 9.36, 4.33, 1319., 65.74, 4.314768*^6, 55.133, 29.7, 7.918, 
  5.03, 22267.037, 2.2, 128.346, 8.33, 2.4, 9.9, "", 2.3, 78.51, 0.815}, 
 {"PAN", "North America", "Panama", "2021-04-23", 362358., 366., 301.286, 
  6200., 2., 2.143, 83980.877, 84.825, 69.827, 1436.925, 0.464, 0.497, 0.99, 
  "", "", "", "", "", "", "", "", 9036., 2.335942*^6, 541.383, 2.094, 7985., 
  1.851, 0.038, 26.5, "tests performed", 595807., 408366., 187441., 5104., 
  5471., 13.81, 9.46, 4.34, 1268., 65.74, 4.314768*^6, 55.133, 29.7, 7.918, 
  5.03, 22267.037, 2.2, 128.346, 8.33, 2.4, 9.9, "", 2.3, 78.51, 0.815}, 
 {"PAN", "North America", "Panama", "2021-04-24", 362696., 338., 299.857, 
  6207., 7., 2.857, 84059.212, 78.336, 69.496, 1438.548, 1.622, 0.662, 1., 
  "", "", "", "", "", "", "", "", 8769., 2.344711*^6, 543.415, 2.032, 7903., 
  1.832, 0.038, 26.4, "tests performed", 608957., 421297., 187660., 13150., 
  6895., 14.11, 9.76, 4.35, 1598., 65.74, 4.314768*^6, 55.133, 29.7, 7.918, 
  5.03, 22267.037, 2.2, 128.346, 8.33, 2.4, 9.9, "", 2.3, 78.51, 0.815}, 
 {"PAN", "North America", "Panama", "2021-04-25", 362967., 271., 303.714, 
  6209., 2., 3., 84122.02, 62.808, 70.389, 1439.011, 0.464, 0.695, 1., "", 
  "", "", "", "", "", "", "", 5634., 2.350345*^6, 544.721, 1.306, 7838., 
  1.817, 0.039, 25.8, "tests performed", 619190., 431461., 187729., 10233., 
  7781., 14.35, 10., 4.35, 1803., 65.74, 4.314768*^6, 55.133, 29.7, 7.918, 
  5.03, 22267.037, 2.2, 128.346, 8.33, 2.4, 9.9, "", 2.3, 78.51, 0.815}, 
 {"PAN", "North America", "Panama", "2021-04-26", 363165., 198., 303., 6212., 
  3., 3.286, 84167.909, 45.889, 70.224, 1439.707, 0.695, 0.762, 1.01, "", "", 
  "", "", "", "", "", "", 3988., 2.354333*^6, 545.645, 0.924, 7757., 1.798, 
  0.039, 25.6, "tests performed", 622720., 434695., 188025., 3530., 8178., 
  14.43, 10.07, 4.36, 1895., 65.74, 4.314768*^6, 55.133, 29.7, 7.918, 5.03, 
  22267.037, 2.2, 128.346, 8.33, 2.4, 9.9, "", 2.3, 78.51, 0.815}, 
 {"PAN", "North America", "Panama", "2021-04-27", 363533., 368., 316.286, 
  6216., 4., 3.429, 84253.197, 85.288, 73.303, 1440.634, 0.927, 0.795, 1.01, 
  "", "", "", "", "", "", "", "", 9059., 2.363392*^6, 547.745, 2.1, 7797., 
  1.807, 0.041, 24.7, "tests performed", 640507., 452242., 188265., 17787., 
  10177., 14.84, 10.48, 4.36, 2359., 65.74, 4.314768*^6, 55.133, 29.7, 7.918, 
  5.03, 22267.037, 2.2, 128.346, 8.33, 2.4, 9.9, "", 2.3, 78.51, 0.815}, 
 {"PAN", "North America", "Panama", "2021-04-28", 363895., 362., 316.714, 
  6222., 6., 3.714, 84337.095, 83.898, 73.402, 1442.024, 1.391, 0.861, 1.01, 
  "", "", "", "", "", "", "", "", 9134., 2.372526*^6, 549.862, 2.117, 7806., 
  1.809, 0.041, 24.6, "tests performed", 643939., 453873., 190066., 3432., 
  9961., 14.92, 10.52, 4.41, 2309., 65.74, 4.314768*^6, 55.133, 29.7, 7.918, 
  5.03, 22267.037, 2.2, 128.346, 8.33, 2.4, 9.9, "", 2.3, 78.51, 0.815}, 
 {"PAN", "North America", "Panama", "2021-04-29", 364218., 323., 318., 6227., 
  5., 4.143, 84411.954, 74.859, 73.7, 1443.183, 1.159, 0.96, 1.01, "", "", 
  "", "", "", "", "", "", 8556., 2.381082*^6, 551.845, 1.983, 7739., 1.794, 
  0.041, 24.3, "tests performed", 672159., 482089., 190070., 28220., 11637., 
  15.58, 11.17, 4.41, 2697., 65.74, 4.314768*^6, 55.133, 29.7, 7.918, 5.03, 
  22267.037, 2.2, 128.346, 8.33, 2.4, 9.9, "", 2.3, 78.51, 0.815}, 
 {"PAN", "North America", "Panama", "2021-04-30", 364576., 358., 316.857, 
  6232., 5., 4.571, 84494.925, 82.971, 73.435, 1444.342, 1.159, 1.059, 1.02, 
  "", "", "", "", "", "", "", "", 10128., 2.39121*^6, 554.192, 2.347, 7895., 
  1.83, 0.04, 24.9, "tests performed", 672846., "", 190781., 687., 11006., 
  15.59, "", 4.42, 2551., 65.74, 4.314768*^6, 55.133, 29.7, 7.918, 5.03, 
  22267.037, 2.2, 128.346, 8.33, 2.4, 9.9, "", 2.3, 78.51, 0.815}, 
 {"PAN", "North America", "Panama", "2021-05-01", 364844., 268., 306.857, 
  6235., 3., 4., 84557.038, 62.112, 71.118, 1445.037, 0.695, 0.927, 1.03, "", 
  "", "", "", "", "", "", "", 7979., 2.399189*^6, 556.041, 1.849, 7783., 
  1.804, 0.039, 25.4, "tests performed", "", "", "", "", 10185., "", "", "", 
  2360., 65.74, 4.314768*^6, 55.133, 29.7, 7.918, 5.03, 22267.037, 2.2, 
  128.346, 8.33, 2.4, 9.9, "", 2.3, 78.51, 0.815}, 
 {"PAN", "North America", "Panama", "2021-05-02", 365104., 260., 305.286, 
  6238., 3., 4.143, 84617.296, 60.258, 70.754, 1445.732, 0.695, 0.96, 1.04, 
  "", "", "", "", "", "", "", "", 5698., 2.404887*^6, 557.362, 1.321, 7792., 
  1.806, 0.039, 25.5, "tests performed", 687653., "", 191204., "", 9780., 
  15.94, "", 4.43, 2267., 65.74, 4.314768*^6, 55.133, 29.7, 7.918, 5.03, 
  22267.037, 2.2, 128.346, 8.33, 2.4, 9.9, "", 2.3, 78.51, 0.815}, 
 {"PAN", "North America", "Panama", "2021-05-03", 365299., 195., 304.857, 
  6244., 6., 4.571, 84662.489, 45.194, 70.654, 1447.123, 1.391, 1.059, 1.06, 
  "", "", "", "", "", "", "", "", 4243., 2.40913*^6, 558.345, 0.983, 7828., 
  1.814, 0.039, 25.7, "tests performed", 692764., "", 191709., 5111., 10006., 
  16.06, "", 4.44, 2319., 65.74, 4.314768*^6, 55.133, 29.7, 7.918, 5.03, 
  22267.037, 2.2, 128.346, 8.33, 2.4, 9.9, "", 2.3, 78.51, 0.815}, 
 {"PAN", "North America", "Panama", "2021-05-04", 365619., 320., 298., 6248., 
  4., 4.571, 84736.653, 74.164, 69.065, 1448.05, 0.927, 1.059, 1.07, "", "", 
  "", "", "", "", "", "", 9224., 2.418354*^6, 560.483, 2.138, 7852., 1.82, 
  0.038, 26.3, "tests performed", 695783., "", 192016., 3019., 7897., 16.13, 
  "", 4.45, 1830., 62.96, 4.314768*^6, 55.133, 29.7, 7.918, 5.03, 22267.037, 
  2.2, 128.346, 8.33, 2.4, 9.9, "", 2.3, 78.51, 0.815}, 
 {"PAN", "North America", "Panama", "2021-05-05", 365975., 356., 297.143, 
  6252., 4., 4.286, 84819.161, 82.507, 68.866, 1448.977, 0.927, 0.993, 1.09, 
  "", "", "", "", "", "", "", "", 8724., 2.427078*^6, 562.505, 2.022, 7793., 
  1.806, 0.038, 26.2, "tests performed", 706271., 492348., 213923., 10488., 
  8905., 16.37, 11.41, 4.96, 2064., 62.96, 4.314768*^6, 55.133, 29.7, 7.918, 
  5.03, 22267.037, 2.2, 128.346, 8.33, 2.4, 9.9, "", 2.3, 78.51, 0.815}, 
 {"PAN", "North America", "Panama", "2021-05-06", 366364., 389., 306.571, 
  6255., 3., 4., 84909.316, 90.155, 71.052, 1449.672, 0.695, 0.927, 1.11, "", 
  "", "", "", "", "", "", "", 8708., 2.435786*^6, 564.523, 2.018, 7815., 
  1.811, 0.039, 25.5, "tests performed", 731189., 496131., 235058., 24918., 
  8433., 16.95, 11.5, 5.45, 1954., 62.96, 4.314768*^6, 55.133, 29.7, 7.918, 
  5.03, 22267.037, 2.2, 128.346, 8.33, 2.4, 9.9, "", 2.3, 78.51, 0.815}, 
 {"PAN", "North America", "Panama", "2021-05-07", 366762., 398., 312.286, 
  6258., 3., 3.714, 85001.557, 92.241, 72.376, 1450.368, 0.695, 0.861, 1.13, 
  "", "", "", "", "", "", "", "", 8806., 2.444592*^6, 566.564, 2.041, 7626., 
  1.767, 0.041, 24.4, "tests performed", 758563., 507759., 250804., 27374., 
  12245., 17.58, 11.77, 5.81, 2838., 62.96, 4.314768*^6, 55.133, 29.7, 7.918, 
  5.03, 22267.037, 2.2, 128.346, 8.33, 2.4, 9.9, "", 2.3, 78.51, 0.815}, 
 {"PAN", "North America", "Panama", "2021-05-08", 367270., 508., 346.571, 
  6265., 7., 4.286, 85119.293, 117.735, 80.322, 1451.99, 1.622, 0.993, 1.15, 
  "", "", "", "", "", "", "", "", 9992., 2.454584*^6, 568.88, 2.316, 7914., 
  1.834, 0.044, 22.8, "tests performed", 769842., 514300., 255542., 11279., 
  12799., 17.84, 11.92, 5.92, 2966., 62.96, 4.314768*^6, 55.133, 29.7, 7.918, 
  5.03, 22267.037, 2.2, 128.346, 8.33, 2.4, 9.9, "", 2.3, 78.51, 0.815}, 
 {"PAN", "North America", "Panama", "2021-05-09", 367656., 386., 364.571, 
  6271., 6., 4.714, 85208.753, 89.46, 84.494, 1453.381, 1.391, 1.093, 1.16, 
  "", "", "", "", "", "", "", "", 5924., 2.460508*^6, 570.253, 1.373, 7946., 
  1.842, 0.046, 21.8, "tests performed", 770569., 514959., 255610., 727., 
  11845., 17.86, 11.93, 5.92, 2745., 62.96, 4.314768*^6, 55.133, 29.7, 7.918, 
  5.03, 22267.037, 2.2, 128.346, 8.33, 2.4, 9.9, "", 2.3, 78.51, 0.815}, 
 {"PAN", "North America", "Panama", "2021-05-10", 367908., 252., 372.714, 
  6277., 6., 4.714, 85267.157, 58.404, 86.381, 1454.771, 1.391, 1.093, 1.16, 
  "", "", "", "", "", "", "", "", 4677., 2.465185*^6, 571.337, 1.084, 8008., 
  1.856, 0.047, 21.5, "tests performed", 775995., 518957., 256998., 5426., 
  11890., 17.98, 12.03, 5.96, 2756., 62.96, 4.314768*^6, 55.133, 29.7, 7.918, 
  5.03, 22267.037, 2.2, 128.346, 8.33, 2.4, 9.9, "", 2.3, 78.51, 0.815}, 
 {"PAN", "North America", "Panama", "2021-05-11", 368368., 460., 392.714, 
  6282., 5., 4.857, 85373.767, 106.611, 91.016, 1455.93, 1.159, 1.126, 1.16, 
  "", "", "", "", "", "", "", "", 8616., 2.473801*^6, 573.333, 1.997, 7921., 
  1.836, 0.05, 20.2, "tests performed", 778174., 519371., 258803., 2179., 
  11770., 18.04, 12.04, 6., 2728., "", 4.314768*^6, 55.133, 29.7, 7.918, 
  5.03, 22267.037, 2.2, 128.346, 8.33, 2.4, 9.9, "", 2.3, 78.51, 0.815}, 
 {"PAN", "North America", "Panama", "2021-05-12", 368930., 562., 422.143, 
  6285., 3., 4.714, 85504.018, 130.25, 97.837, 1456.625, 0.695, 1.093, 1.16, 
  "", "", "", "", "", "", "", "", 9659., 2.48346*^6, 575.572, 2.239, 8055., 
  1.867, 0.052, 19.1, "tests performed", 779163., 520260., 258903., 989., 
  10413., 18.06, 12.06, 6., 2413., "", 4.314768*^6, 55.133, 29.7, 7.918, 
  5.03, 22267.037, 2.2, 128.346, 8.33, 2.4, 9.9, "", 2.3, 78.51, 0.815}, 
 {"PAN", "North America", "Panama", "2021-05-13", 369455., 525., 441.571, 
  6288., 3., 4.714, 85625.693, 121.675, 102.34, 1457.321, 0.695, 1.093, 1.16, 
  "", "", "", "", "", "", "", "", "", "", "", "", 8258., 1.914, 0.053, 18.7, 
  "tests performed", 787434., 521445., 265989., 8271., 8035., 18.25, 12.09, 
  6.16, 1862., "", 4.314768*^6, 55.133, 29.7, 7.918, 5.03, 22267.037, 2.2, 
  128.346, 8.33, 2.4, 9.9, "", 2.3, 78.51, 0.815}, 
 {"PAN", "North America", "Panama", "2021-05-14", 370043., 588., 468.714, 
  6292., 4., 4.857, 85761.969, 136.276, 108.63, 1458.248, 0.927, 1.126, 1.15, 
  "", "", "", "", "", "", "", "", "", 2.50373*^6, 580.27, "", 8448., 1.958, 
  0.055, 18., "tests performed", 798711., 525481., 273230., 11277., 5735., 
  18.51, 12.18, 6.33, 1329., "", 4.314768*^6, 55.133, 29.7, 7.918, 5.03, 
  22267.037, 2.2, 128.346, 8.33, 2.4, 9.9, "", 2.3, 78.51, 0.815}, 
 {"PAN", "North America", "Panama", "2021-05-15", 370533., 490., 466.143, 
  6296., 4., 4.429, 85875.533, 113.563, 108.034, 1459.175, 0.927, 1.026, 
  1.14, "", "", "", "", "", "", "", "", 8742., 2.512472*^6, 582.296, 2.026, 
  8270., 1.917, 0.056, 17.7, "tests performed", 825811., 547567., 278244., 
  27100., 7996., 19.14, 12.69, 6.45, 1853., "", 4.314768*^6, 55.133, 29.7, 
  7.918, 5.03, 22267.037, 2.2, 128.346, 8.33, 2.4, 9.9, "", 2.3, 78.51, 
  0.815}, {"PAN", "North America", "Panama", "2021-05-16", 370877., 344., 
  460.143, 6296., 0., 3.571, 85955.259, 79.726, 106.644, 1459.175, 0., 0.828, 
  1.13, "", "", "", "", "", "", "", "", 6626., 2.519098*^6, 583.832, 1.536, 
  8370., 1.94, 0.055, 18.2, "tests performed", 834556., 556257., 278299., 
  8745., 9141., 19.34, 12.89, 6.45, 2119., "", 4.314768*^6, 55.133, 29.7, 
  7.918, 5.03, 22267.037, 2.2, 128.346, 8.33, 2.4, 9.9, "", 2.3, 78.51, 
  0.815}, {"PAN", "North America", "Panama", "2021-05-17", 371145., 268., 
  462.429, 6297., 1., 2.857, 86017.371, 62.112, 107.173, 1459.406, 0.232, 
  0.662, 1.13, "", "", "", "", "", "", "", "", 5358., 2.524456*^6, 585.073, 
  1.242, 8467., 1.962, 0.055, 18.3, "tests performed", 844078., 565026., 
  279052., 9522., 9726., 19.56, 13.1, 6.47, 2254., "", 4.314768*^6, 55.133, 
  29.7, 7.918, 5.03, 22267.037, 2.2, 128.346, 8.33, 2.4, 9.9, "", 2.3, 78.51, 
  0.815}, {"PAN", "North America", "Panama", "2021-05-18", 371684., 539., 
  473.714, 6300., 3., 2.571, 86142.291, 124.92, 109.789, 1460.102, 0.695, 
  0.596, 1.12, "", "", "", "", "", "", "", "", 9839., 2.534295*^6, 587.354, 
  2.28, 8642., 2.003, 0.055, 18.2, "tests performed", 849376., 570226., 
  279150., 5298., 10172., 19.69, 13.22, 6.47, 2357., "", 4.314768*^6, 55.133, 
  29.7, 7.918, 5.03, 22267.037, 2.2, 128.346, 8.33, 2.4, 9.9, "", 2.3, 78.51, 
  0.815}, {"PAN", "North America", "Panama", "2021-05-19", 372221., 537., 
  470.143, 6305., 5., 2.857, 86266.747, 124.456, 108.961, 1461.26, 1.159, 
  0.662, 1.11, "", "", "", "", "", "", "", "", 10382., 2.544677*^6, 589.76, 
  2.406, 8745., 2.027, 0.054, 18.6, "tests performed", 863325., 570640., 
  292685., 13949., 12023., 20.01, 13.23, 6.78, 2786., "", 4.314768*^6, 
  55.133, 29.7, 7.918, 5.03, 22267.037, 2.2, 128.346, 8.33, 2.4, 9.9, "", 
  2.3, 78.51, 0.815}, {"PAN", "North America", "Panama", "2021-05-20", 
  372800., 579., 477.857, 6314., 9., 3.714, 86400.937, 134.19, 110.749, 
  1463.346, 2.086, 0.861, 1.11, "", "", "", "", "", "", "", "", 10038., 
  2.554715*^6, 592.086, 2.326, 8731., 2.024, 0.055, 18.3, "tests performed", 
  882282., 576954., 305328., 18957., 13550., 20.45, 13.37, 7.08, 3140., "", 
  4.314768*^6, 55.133, 29.7, 7.918, 5.03, 22267.037, 2.2, 128.346, 8.33, 2.4, 
  9.9, "", 2.3, 78.51, 0.815}, {"PAN", "North America", "Panama", 
  "2021-05-21", 373308., 508., 466.429, 6321., 7., 4.143, 86518.673, 117.735, 
  108.1, 1464.969, 1.622, 0.96, 1.11, "", "", "", "", "", "", "", "", 9547., 
  2.564262*^6, 594.299, 2.213, 8647., 2.004, 0.054, 18.5, "tests performed", 
  908452., 592674., 315778., 26170., 15677., 21.05, 13.74, 7.32, 3633., "", 
  4.314768*^6, 55.133, 29.7, 7.918, 5.03, 22267.037, 2.2, 128.346, 8.33, 2.4, 
  9.9, "", 2.3, 78.51, 0.815}, {"PAN", "North America", "Panama", 
  "2021-05-22", 373774., 466., 463., 6328., 7., 4.571, 86626.674, 108.001, 
  107.306, 1466.591, 1.622, 1.059, 1.11, "", "", "", "", "", "", "", "", 
  9976., 2.574238*^6, 596.611, 2.312, 8824., 2.045, 0.052, 19.1, 
  "tests performed", 939728., 622987., 316741., 31276., 16274., 21.78, 14.44, 
  7.34, 3772., "", 4.314768*^6, 55.133, 29.7, 7.918, 5.03, 22267.037, 2.2, 
  128.346, 8.33, 2.4, 9.9, "", 2.3, 78.51, 0.815}, 
 {"PAN", "North America", "Panama", "2021-05-23", 374121., 347., 463.429, 
  6331., 3., 5., 86707.095, 80.421, 107.405, 1467.286, 0.695, 1.159, 1.11, 
  "", "", "", "", "", "", "", "", 6466., 2.580704*^6, 598.11, 1.499, 8801., 
  2.04, 0.053, 19., "tests performed", 946249., "", 317882., 6521., 15956., 
  21.93, "", 7.37, 3698., "", 4.314768*^6, 55.133, 29.7, 7.918, 5.03, 
  22267.037, 2.2, 128.346, 8.33, 2.4, 9.9, "", 2.3, 78.51, 0.815}, 
 {"PAN", "North America", "Panama", "2021-05-24", 374356., 235., 458.714, 
  6346., 15., 7., 86761.559, 54.464, 106.313, 1470.763, 3.476, 1.622, 1.12, 
  "", "", "", "", "", "", "", "", 4820., 2.585524*^6, 599.227, 1.117, 8724., 
  2.022, 0.053, 19., "tests performed", 953508., 623682., 329826., 7259., 
  15633., 22.1, 14.45, 7.64, 3623., "", 4.314768*^6, 55.133, 29.7, 7.918, 
  5.03, 22267.037, 2.2, 128.346, 8.33, 2.4, 9.9, "", 2.3, 78.51, 0.815}, 
 {"PAN", "North America", "Panama", "2021-05-25", 374937., 581., 464.714, 
  6353., 7., 7.571, 86896.213, 134.654, 107.703, 1472.385, 1.622, 1.755, 
  1.13, "", "", "", "", "", "", "", "", 11367., 2.596891*^6, 601.861, 2.634, 
  8942., 2.072, 0.052, 19.2, "tests performed", 968604., 630432., 338172., 
  15096., 17033., 22.45, 14.61, 7.84, 3948., "", 4.314768*^6, 55.133, 29.7, 
  7.918, 5.03, 22267.037, 2.2, 128.346, 8.33, 2.4, 9.9, "", 2.3, 78.51, 
  0.815}, {"PAN", "North America", "Panama", "2021-05-26", 375600., 663., 
  482.714, 6357., 4., 7.429, 87049.872, 153.658, 111.875, 1473.312, 0.927, 
  1.722, 1.13, "", "", "", "", "", "", "", "", 10129., 2.60702*^6, 604.209, 
  2.348, 8906., 2.064, 0.054, 18.4, "tests performed", 987818., 646405., 
  341413., 19214., 17785., 22.89, 14.98, 7.91, 4122., "", 4.314768*^6, 
  55.133, 29.7, 7.918, 5.03, 22267.037, 2.2, 128.346, 8.33, 2.4, 9.9, "", 
  2.3, 78.51, 0.815}, {"PAN", "North America", "Panama", "2021-05-27", 
  376237., 637., 491., 6361., 4., 6.714, 87197.504, 147.633, 113.795, 
  1474.239, 0.927, 1.556, 1.14, "", "", "", "", "", "", "", "", 11010., 
  2.61803*^6, 606.76, 2.552, 9045., 2.096, 0.054, 18.4, "tests performed", 
  "", "", "", "", 17166., "", "", "", 3978., "", 4.314768*^6, 55.133, 29.7, 
  7.918, 5.03, 22267.037, 2.2, 128.346, 8.33, 2.4, 9.9, "", 2.3, 78.51, 
  0.815}, {"PAN", "North America", "Panama", "2021-05-28", 376854., 617., 
  506.571, 6365., 4., 6.286, 87340.501, 142.997, 117.404, 1475.166, 0.927, 
  1.457, 1.14, "", "", "", "", "", "", "", "", 11342., 2.629372*^6, 609.389, 
  2.629, 9301., 2.156, 0.054, 18.4, "tests performed", "", "", "", "", 
  15517., "", "", "", 3596., "", 4.314768*^6, 55.133, 29.7, 7.918, 5.03, 
  22267.037, 2.2, 128.346, 8.33, 2.4, 9.9, "", 2.3, 78.51, 0.815}, 
 {"PAN", "North America", "Panama", "2021-05-29", 377428., 574., 522., 6369., 
  4., 5.857, 87473.533, 133.031, 120.98, 1476.093, 0.927, 1.357, 1.14, "", 
  "", "", "", "", "", "", "", 10130., 2.639502*^6, 611.737, 2.348, 9323., 
  2.161, 0.056, 17.9, "tests performed", 1.031694*^6, 662381., 369313., "", 
  13138., 23.91, 15.35, 8.56, 3045., "", 4.314768*^6, 55.133, 29.7, 7.918, 
  5.03, 22267.037, 2.2, 128.346, 8.33, 2.4, 9.9, "", 2.3, 78.51, 0.815}, 
 {"PAN", "North America", "Panama", "2021-05-30", 377776., 348., 522.143, 
  6370., 1., 5.571, 87554.186, 80.653, 121.013, 1476.325, 0.232, 1.291, 1.15, 
  "", "", "", "", "", "", "", "", 6820., 2.646322*^6, 613.317, 1.581, 9374., 
  2.173, 0.056, 18., "tests performed", 1.056258*^6, 680689., 375569., 
  24564., 15716., 24.48, 15.78, 8.7, 3642., "", 4.314768*^6, 55.133, 29.7, 
  7.918, 5.03, 22267.037, 2.2, 128.346, 8.33, 2.4, 9.9, "", 2.3, 78.51, 
  0.815}, {"PAN", "North America", "Panama", "2021-05-31", 378097., 321., 
  534.429, 6371., 1., 3.571, 87628.582, 74.396, 123.86, 1476.557, 0.232, 
  0.828, 1.16, "", "", "", "", "", "", "", "", 5836., 2.652158*^6, 614.67, 
  1.353, 9519., 2.206, 0.056, 17.8, "tests performed", 1.071998*^6, 694254., 
  377734., 15740., 16927., 24.84, 16.09, 8.75, 3923., "", 4.314768*^6, 
  55.133, 29.7, 7.918, 5.03, 22267.037, 2.2, 128.346, 8.33, 2.4, 9.9, "", 
  2.3, 78.51, 0.815}, {"PAN", "North America", "Panama", "2021-06-01", 
  378828., 731., 555.857, 6377., 6., 3.429, 87798., 169.418, 128.827, 
  1477.947, 1.391, 0.795, 1.17, "", "", "", "", "", "", "", "", 10968., 
  2.663126*^6, 617.212, 2.542, 9462., 2.193, 0.059, 17., "tests performed", 
  1.080005*^6, "", "", 8007., 15914., 25.03, "", "", 3688., "", 4.314768*^6, 
  55.133, 29.7, 7.918, 5.03, 22267.037, 2.2, 128.346, 8.33, 2.4, 9.9, "", 
  2.3, 78.51, 0.815}, {"PAN", "North America", "Panama", "2021-06-02", 
  379506., 678., 558., 6381., 4., 3.429, 87955.135, 157.135, 129.323, 
  1478.874, 0.927, 0.795, 1.18, "", "", "", "", "", "", "", "", 10866., 
  2.673992*^6, 619.73, 2.518, 9567., 2.217, 0.058, 17.1, "tests performed", 
  1.083856*^6, 697289., 386567., 3851., 13720., 25.12, 16.16, 8.96, 3180., 
  "", 4.314768*^6, 55.133, 29.7, 7.918, 5.03, 22267.037, 2.2, 128.346, 8.33, 
  2.4, 9.9, "", 2.3, 78.51, 0.815}, {"PAN", "North America", "Panama", 
  "2021-06-03", 380207., 701., 567.143, 6388., 7., 3.857, 88117.6, 162.465, 
  131.442, 1480.497, 1.622, 0.894, 1.19, "", "", "", "", "", "", "", "", 
  11638., 2.68563*^6, 622.427, 2.697, 9657., 2.238, 0.059, 17., 
  "tests performed", 1.100689*^6, 712383., 388306., 16833., 14035., 25.51, 
  16.51, 9., 3253., "", 4.314768*^6, 55.133, 29.7, 7.918, 5.03, 22267.037, 
  2.2, 128.346, 8.33, 2.4, 9.9, "", 2.3, 78.51, 0.815}, 
 {"PAN", "North America", "Panama", "2021-06-04", 381122., 915., 609.714, 
  6389., 1., 3.429, 88329.662, 212.062, 141.309, 1480.729, 0.232, 0.795, 1.2, 
  "", "", "", "", "", "", "", "", 12561., 2.698191*^6, 625.339, 2.911, 9831., 
  2.278, 0.062, 16.1, "tests performed", "", "", "", "", "", "", "", "", "", 
  "", 4.314768*^6, 55.133, 29.7, 7.918, 5.03, 22267.037, 2.2, 128.346, 8.33, 
  2.4, 9.9, "", 2.3, 78.51, 0.815}, {"PAN", "North America", "Panama", 
  "2021-06-05", 381949., 827., 645.857, 6395., 6., 3.714, 88521.33, 191.667, 
  149.685, 1482.119, 1.391, 0.861, 1.2, "", "", "", "", "", "", "", "", 
  12239., 2.71043*^6, 628.175, 2.837, 10133., 2.348, 0.064, 15.7, 
  "tests performed", "", "", "", "", "", "", "", "", "", "", 4.314768*^6, 
  55.133, 29.7, 7.918, 5.03, 22267.037, 2.2, 128.346, 8.33, 2.4, 9.9, "", 
  2.3, 78.51, 0.815}, {"PAN", "North America", "Panama", "2021-06-06", 
  382475., 526., 671.286, 6402., 7., 4.571, 88643.236, 121.907, 155.579, 
  1483.741, 1.622, 1.059, 1.2, "", "", "", "", "", "", "", "", 7676., 
  2.718106*^6, 629.954, 1.779, 10255., 2.377, 0.065, 15.3, "tests performed", 
  "", "", "", "", "", "", "", "", "", "", 4.314768*^6, 55.133, 29.7, 7.918, 
  5.03, 22267.037, 2.2, 128.346, 8.33, 2.4, 9.9, "", 2.3, 78.51, 0.815}, 
 {"PAN", "North America", "Panama", "2021-06-07", 382851., 376., 679.143, 
  6404., 2., 4.714, 88730.379, 87.143, 157.4, 1484.205, 0.464, 1.093, "", "", 
  "", "", "", "", "", "", "", "", "", "", "", "", "", "", "", "", "", "", "", 
  "", "", "", "", "", "", "", 4.314768*^6, 55.133, 29.7, 7.918, 5.03, 
  22267.037, 2.2, 128.346, 8.33, 2.4, 9.9, "", 2.3, 78.51, 0.815}, 
 {"PNG", "Oceania", "Papua New Guinea", "2020-03-20", 1., 1., "", "", "", "", 
  0.112, 0.112, "", "", "", "", "", "", "", "", "", "", "", "", "", "", "", 
  "", "", "", "", "", "", "", "", "", "", "", "", "", "", "", "", 19.44, 
  8.947027*^6, 18.22, 22.6, 3.808, 2.142, 3823.194, "", 561.494, 17.65, 23.5, 
  48.8, "", "", 64.5, 0.555}, {"PNG", "Oceania", "Papua New Guinea", 
  "2020-03-21", 1., 0., "", "", "", "", 0.112, 0., "", "", "", "", "", "", 
  "", "", "", "", "", "", "", "", "", "", "", "", "", "", "", "", "", "", "", 
  "", "", "", "", "", "", 22.22, 8.947027*^6, 18.22, 22.6, 3.808, 2.142, 
  3823.194, "", 561.494, 17.65, 23.5, 48.8, "", "", 64.5, 0.555}, 
 {"PNG", "Oceania", "Papua New Guinea", "2020-03-22", 1., 0., "", "", "", "", 
  0.112, 0., "", "", "", "", "", "", "", "", "", "", "", "", "", "", "", "", 
  "", "", "", "", "", "", "", "", "", "", "", "", "", "", "", 22.22, 
  8.947027*^6, 18.22, 22.6, 3.808, 2.142, 3823.194, "", 561.494, 17.65, 23.5, 
  48.8, "", "", 64.5, 0.555}, {"PNG", "Oceania", "Papua New Guinea", 
  "2020-03-23", 1., 0., "", "", "", "", 0.112, 0., "", "", "", "", "", "", 
  "", "", "", "", "", "", "", "", "", "", "", "", "", "", "", "", "", "", "", 
  "", "", "", "", "", "", 33.33, 8.947027*^6, 18.22, 22.6, 3.808, 2.142, 
  3823.194, "", 561.494, 17.65, 23.5, 48.8, "", "", 64.5, 0.555}, 
 {"PNG", "Oceania", "Papua New Guinea", "2020-03-24", 1., 0., "", "", "", "", 
  0.112, 0., "", "", "", "", "", "", "", "", "", "", "", "", "", "", "", "", 
  "", "", "", "", "", "", "", "", "", "", "", "", "", "", "", 74.07, 
  8.947027*^6, 18.22, 22.6, 3.808, 2.142, 3823.194, "", 561.494, 17.65, 23.5, 
  48.8, "", "", 64.5, 0.555}, {"PNG", "Oceania", "Papua New Guinea", 
  "2020-03-25", 1., 0., 0.143, "", "", 0., 0.112, 0., 0.016, "", "", 0., "", 
  "", "", "", "", "", "", "", "", "", "", "", "", "", "", "", "", "", "", "", 
  "", "", "", "", "", "", "", 74.07, 8.947027*^6, 18.22, 22.6, 3.808, 2.142, 
  3823.194, "", 561.494, 17.65, 23.5, 48.8, "", "", 64.5, 0.555}, 
 {"PNG", "Oceania", "Papua New Guinea", "2020-03-26", 1., 0., 0.143, "", "", 
  0., 0.112, 0., 0.016, "", "", 0., "", "", "", "", "", "", "", "", "", "", 
  "", "", "", "", "", "", "", "", "", "", "", "", "", "", "", "", "", 74.07, 
  8.947027*^6, 18.22, 22.6, 3.808, 2.142, 3823.194, "", 561.494, 17.65, 23.5, 
  48.8, "", "", 64.5, 0.555}, {"PNG", "Oceania", "Papua New Guinea", 
  "2020-03-27", 1., 0., 0., "", "", 0., 0.112, 0., 0., "", "", 0., "", "", 
  "", "", "", "", "", "", "", "", "", "", "", "", "", "", "", "", "", "", "", 
  "", "", "", "", "", "", 74.07, 8.947027*^6, 18.22, 22.6, 3.808, 2.142, 
  3823.194, "", 561.494, 17.65, 23.5, 48.8, "", "", 64.5, 0.555}, 
 {"PNG", "Oceania", "Papua New Guinea", "2020-03-28", 1., 0., 0., "", "", 0., 
  0.112, 0., 0., "", "", 0., "", "", "", "", "", "", "", "", "", "", "", "", 
  "", "", "", "", "", "", "", "", "", "", "", "", "", "", "", 74.07, 
  8.947027*^6, 18.22, 22.6, 3.808, 2.142, 3823.194, "", 561.494, 17.65, 23.5, 
  48.8, "", "", 64.5, 0.555}, {"PNG", "Oceania", "Papua New Guinea", 
  "2020-03-29", 1., 0., 0., "", "", 0., 0.112, 0., 0., "", "", 0., "", "", 
  "", "", "", "", "", "", "", "", "", "", "", "", "", "", "", "", "", "", "", 
  "", "", "", "", "", "", 74.07, 8.947027*^6, 18.22, 22.6, 3.808, 2.142, 
  3823.194, "", 561.494, 17.65, 23.5, 48.8, "", "", 64.5, 0.555}, 
 {"PNG", "Oceania", "Papua New Guinea", "2020-03-30", 1., 0., 0., "", "", 0., 
  0.112, 0., 0., "", "", 0., "", "", "", "", "", "", "", "", "", "", "", "", 
  "", "", "", "", "", "", "", "", "", "", "", "", "", "", "", 74.07, 
  8.947027*^6, 18.22, 22.6, 3.808, 2.142, 3823.194, "", 561.494, 17.65, 23.5, 
  48.8, "", "", 64.5, 0.555}, {"PNG", "Oceania", "Papua New Guinea", 
  "2020-03-31", 1., 0., 0., "", "", 0., 0.112, 0., 0., "", "", 0., "", "", 
  "", "", "", "", "", "", "", "", "", "", "", "", "", "", "", "", "", "", "", 
  "", "", "", "", "", "", 74.07, 8.947027*^6, 18.22, 22.6, 3.808, 2.142, 
  3823.194, "", 561.494, 17.65, 23.5, 48.8, "", "", 64.5, 0.555}, 
 {"PNG", "Oceania", "Papua New Guinea", "2020-04-01", 1., 0., 0., "", "", 0., 
  0.112, 0., 0., "", "", 0., "", "", "", "", "", "", "", "", "", "", "", "", 
  "", "", "", "", "", "", "", "", "", "", "", "", "", "", "", 74.07, 
  8.947027*^6, 18.22, 22.6, 3.808, 2.142, 3823.194, "", 561.494, 17.65, 23.5, 
  48.8, "", "", 64.5, 0.555}, {"PNG", "Oceania", "Papua New Guinea", 
  "2020-04-02", 1., 0., 0., "", "", 0., 0.112, 0., 0., "", "", 0., "", "", 
  "", "", "", "", "", "", "", "", "", "", "", "", "", "", "", "", "", "", "", 
  "", "", "", "", "", "", 74.07, 8.947027*^6, 18.22, 22.6, 3.808, 2.142, 
  3823.194, "", 561.494, 17.65, 23.5, 48.8, "", "", 64.5, 0.555}, 
 {"PNG", "Oceania", "Papua New Guinea", "2020-04-03", 1., 0., 0., "", "", 0., 
  0.112, 0., 0., "", "", 0., "", "", "", "", "", "", "", "", "", "", "", "", 
  "", "", "", "", "", "", "", "", "", "", "", "", "", "", "", 74.07, 
  8.947027*^6, 18.22, 22.6, 3.808, 2.142, 3823.194, "", 561.494, 17.65, 23.5, 
  48.8, "", "", 64.5, 0.555}, {"PNG", "Oceania", "Papua New Guinea", 
  "2020-04-04", 1., 0., 0., "", "", 0., 0.112, 0., 0., "", "", 0., "", "", 
  "", "", "", "", "", "", "", "", "", "", "", "", "", "", "", "", "", "", "", 
  "", "", "", "", "", "", 74.07, 8.947027*^6, 18.22, 22.6, 3.808, 2.142, 
  3823.194, "", 561.494, 17.65, 23.5, 48.8, "", "", 64.5, 0.555}, 
 {"PNG", "Oceania", "Papua New Guinea", "2020-04-05", 1., 0., 0., "", "", 0., 
  0.112, 0., 0., "", "", 0., "", "", "", "", "", "", "", "", "", "", "", "", 
  "", "", "", "", "", "", "", "", "", "", "", "", "", "", "", 74.07, 
  8.947027*^6, 18.22, 22.6, 3.808, 2.142, 3823.194, "", 561.494, 17.65, 23.5, 
  48.8, "", "", 64.5, 0.555}, {"PNG", "Oceania", "Papua New Guinea", 
  "2020-04-06", 2., 1., 0.143, "", "", 0., 0.224, 0.112, 0.016, "", "", 0., 
  "", "", "", "", "", "", "", "", "", "", "", "", "", "", "", "", "", "", "", 
  "", "", "", "", "", "", "", "", 74.07, 8.947027*^6, 18.22, 22.6, 3.808, 
  2.142, 3823.194, "", 561.494, 17.65, 23.5, 48.8, "", "", 64.5, 0.555}, 
 {"PNG", "Oceania", "Papua New Guinea", "2020-04-07", 2., 0., 0.143, "", "", 
  0., 0.224, 0., 0.016, "", "", 0., "", "", "", "", "", "", "", "", "", "", 
  "", "", "", "", "", "", "", "", "", "", "", "", "", "", "", "", "", 65.74, 
  8.947027*^6, 18.22, 22.6, 3.808, 2.142, 3823.194, "", 561.494, 17.65, 23.5, 
  48.8, "", "", 64.5, 0.555}, {"PNG", "Oceania", "Papua New Guinea", 
  "2020-04-08", 2., 0., 0.143, "", "", 0., 0.224, 0., 0.016, "", "", 0., "", 
  "", "", "", "", "", "", "", "", "", "", "", "", "", "", "", "", "", "", "", 
  "", "", "", "", "", "", "", 76.85, 8.947027*^6, 18.22, 22.6, 3.808, 2.142, 
  3823.194, "", 561.494, 17.65, 23.5, 48.8, "", "", 64.5, 0.555}, 
 {"PNG", "Oceania", "Papua New Guinea", "2020-04-09", 2., 0., 0.143, "", "", 
  0., 0.224, 0., 0.016, "", "", 0., "", "", "", "", "", "", "", "", "", "", 
  "", "", "", "", "", "", "", "", "", "", "", "", "", "", "", "", "", 82.41, 
  8.947027*^6, 18.22, 22.6, 3.808, 2.142, 3823.194, "", 561.494, 17.65, 23.5, 
  48.8, "", "", 64.5, 0.555}, {"PNG", "Oceania", "Papua New Guinea", 
  "2020-04-10", 2., 0., 0.143, "", "", 0., 0.224, 0., 0.016, "", "", 0., "", 
  "", "", "", "", "", "", "", "", "", "", "", "", "", "", "", "", "", "", "", 
  "", "", "", "", "", "", "", 82.41, 8.947027*^6, 18.22, 22.6, 3.808, 2.142, 
  3823.194, "", 561.494, 17.65, 23.5, 48.8, "", "", 64.5, 0.555}, 
 {"PNG", "Oceania", "Papua New Guinea", "2020-04-11", 2., 0., 0.143, "", "", 
  0., 0.224, 0., 0.016, "", "", 0., "", "", "", "", "", "", "", "", "", "", 
  "", "", "", "", "", "", "", "", "", "", "", "", "", "", "", "", "", 82.41, 
  8.947027*^6, 18.22, 22.6, 3.808, 2.142, 3823.194, "", 561.494, 17.65, 23.5, 
  48.8, "", "", 64.5, 0.555}, {"PNG", "Oceania", "Papua New Guinea", 
  "2020-04-12", 2., 0., 0.143, "", "", 0., 0.224, 0., 0.016, "", "", 0., "", 
  "", "", "", "", "", "", "", "", "", "", "", "", "", "", "", "", "", "", "", 
  "", "", "", "", "", "", "", 82.41, 8.947027*^6, 18.22, 22.6, 3.808, 2.142, 
  3823.194, "", 561.494, 17.65, 23.5, 48.8, "", "", 64.5, 0.555}, 
 {"PNG", "Oceania", "Papua New Guinea", "2020-04-13", 2., 0., 0., "", "", 0., 
  0.224, 0., 0., "", "", 0., "", "", "", "", "", "", "", "", "", "", "", "", 
  "", "", "", "", "", "", "", "", "", "", "", "", "", "", "", 82.41, 
  8.947027*^6, 18.22, 22.6, 3.808, 2.142, 3823.194, "", 561.494, 17.65, 23.5, 
  48.8, "", "", 64.5, 0.555}, {"PNG", "Oceania", "Papua New Guinea", 
  "2020-04-14", 2., 0., 0., "", "", 0., 0.224, 0., 0., "", "", 0., "", "", 
  "", "", "", "", "", "", "", "", "", "", "", "", "", "", "", "", "", "", "", 
  "", "", "", "", "", "", 76.85, 8.947027*^6, 18.22, 22.6, 3.808, 2.142, 
  3823.194, "", 561.494, 17.65, 23.5, 48.8, "", "", 64.5, 0.555}, 
 {"PNG", "Oceania", "Papua New Guinea", "2020-04-15", 2., 0., 0., "", "", 0., 
  0.224, 0., 0., "", "", 0., "", "", "", "", "", "", "", "", "", "", "", "", 
  "", "", "", "", "", "", "", "", "", "", "", "", "", "", "", 76.85, 
  8.947027*^6, 18.22, 22.6, 3.808, 2.142, 3823.194, "", 561.494, 17.65, 23.5, 
  48.8, "", "", 64.5, 0.555}, {"PNG", "Oceania", "Papua New Guinea", 
  "2020-04-16", 7., 5., 0.714, "", "", 0., 0.782, 0.559, 0.08, "", "", 0., 
  "", "", "", "", "", "", "", "", "", "", "", "", "", "", "", "", "", "", "", 
  "", "", "", "", "", "", "", "", 83.8, 8.947027*^6, 18.22, 22.6, 3.808, 
  2.142, 3823.194, "", 561.494, 17.65, 23.5, 48.8, "", "", 64.5, 0.555}, 
 {"PNG", "Oceania", "Papua New Guinea", "2020-04-17", 7., 0., 0.714, "", "", 
  0., 0.782, 0., 0.08, "", "", 0., "", "", "", "", "", "", "", "", "", "", 
  "", "", "", "", "", "", "", "", "", "", "", "", "", "", "", "", "", 83.8, 
  8.947027*^6, 18.22, 22.6, 3.808, 2.142, 3823.194, "", 561.494, 17.65, 23.5, 
  48.8, "", "", 64.5, 0.555}, {"PNG", "Oceania", "Papua New Guinea", 
  "2020-04-18", 7., 0., 0.714, "", "", 0., 0.782, 0., 0.08, "", "", 0., "", 
  "", "", "", "", "", "", "", "", "", "", "", "", "", "", "", "", "", "", "", 
  "", "", "", "", "", "", "", 83.8, 8.947027*^6, 18.22, 22.6, 3.808, 2.142, 
  3823.194, "", 561.494, 17.65, 23.5, 48.8, "", "", 64.5, 0.555}, 
 {"PNG", "Oceania", "Papua New Guinea", "2020-04-19", 7., 0., 0.714, "", "", 
  0., 0.782, 0., 0.08, "", "", 0., "", "", "", "", "", "", "", "", "", "", 
  "", "", "", "", "", "", "", "", "", "", "", "", "", "", "", "", "", 83.8, 
  8.947027*^6, 18.22, 22.6, 3.808, 2.142, 3823.194, "", 561.494, 17.65, 23.5, 
  48.8, "", "", 64.5, 0.555}, {"PNG", "Oceania", "Papua New Guinea", 
  "2020-04-20", 7., 0., 0.714, "", "", 0., 0.782, 0., 0.08, "", "", 0., "", 
  "", "", "", "", "", "", "", "", "", "", "", "", "", "", "", "", "", "", "", 
  "", "", "", "", "", "", "", 83.8, 8.947027*^6, 18.22, 22.6, 3.808, 2.142, 
  3823.194, "", 561.494, 17.65, 23.5, 48.8, "", "", 64.5, 0.555}, 
 {"PNG", "Oceania", "Papua New Guinea", "2020-04-21", 7., 0., 0.714, "", "", 
  0., 0.782, 0., 0.08, "", "", 0., "", "", "", "", "", "", "", "", "", "", 
  "", "", "", "", "", "", "", "", "", "", "", "", "", "", "", "", "", 83.8, 
  8.947027*^6, 18.22, 22.6, 3.808, 2.142, 3823.194, "", 561.494, 17.65, 23.5, 
  48.8, "", "", 64.5, 0.555}, {"PNG", "Oceania", "Papua New Guinea", 
  "2020-04-22", 8., 1., 0.857, "", "", 0., 0.894, 0.112, 0.096, "", "", 0., 
  "", "", "", "", "", "", "", "", "", "", "", "", "", "", "", "", "", "", "", 
  "", "", "", "", "", "", "", "", 83.8, 8.947027*^6, 18.22, 22.6, 3.808, 
  2.142, 3823.194, "", 561.494, 17.65, 23.5, 48.8, "", "", 64.5, 0.555}, 
 {"PNG", "Oceania", "Papua New Guinea", "2020-04-23", 8., 0., 0.143, "", "", 
  0., 0.894, 0., 0.016, "", "", 0., "", "", "", "", "", "", "", "", "", "", 
  "", "", "", "", "", "", "", "", "", "", "", "", "", "", "", "", "", 83.8, 
  8.947027*^6, 18.22, 22.6, 3.808, 2.142, 3823.194, "", 561.494, 17.65, 23.5, 
  48.8, "", "", 64.5, 0.555}, {"PNG", "Oceania", "Papua New Guinea", 
  "2020-04-24", 8., 0., 0.143, "", "", 0., 0.894, 0., 0.016, "", "", 0., "", 
  "", "", "", "", "", "", "", "", "", "", "", "", "", "", "", "", "", "", "", 
  "", "", "", "", "", "", "", 83.8, 8.947027*^6, 18.22, 22.6, 3.808, 2.142, 
  3823.194, "", 561.494, 17.65, 23.5, 48.8, "", "", 64.5, 0.555}, 
 {"PNG", "Oceania", "Papua New Guinea", "2020-04-25", 8., 0., 0.143, "", "", 
  0., 0.894, 0., 0.016, "", "", 0., "", "", "", "", "", "", "", "", "", "", 
  "", "", "", "", "", "", "", "", "", "", "", "", "", "", "", "", "", 78.24, 
  8.947027*^6, 18.22, 22.6, 3.808, 2.142, 3823.194, "", 561.494, 17.65, 23.5, 
  48.8, "", "", 64.5, 0.555}, {"PNG", "Oceania", "Papua New Guinea", 
  "2020-04-26", 8., 0., 0.143, "", "", 0., 0.894, 0., 0.016, "", "", 0., "", 
  "", "", "", "", "", "", "", "", "", "", "", "", "", "", "", "", "", "", "", 
  "", "", "", "", "", "", "", 78.24, 8.947027*^6, 18.22, 22.6, 3.808, 2.142, 
  3823.194, "", 561.494, 17.65, 23.5, 48.8, "", "", 64.5, 0.555}, 
 {"PNG", "Oceania", "Papua New Guinea", "2020-04-27", 8., 0., 0.143, "", "", 
  0., 0.894, 0., 0.016, "", "", 0., "", "", "", "", "", "", "", "", "", "", 
  "", "", "", "", "", "", "", "", "", "", "", "", "", "", "", "", "", 70.83, 
  8.947027*^6, 18.22, 22.6, 3.808, 2.142, 3823.194, "", 561.494, 17.65, 23.5, 
  48.8, "", "", 64.5, 0.555}, {"PNG", "Oceania", "Papua New Guinea", 
  "2020-04-28", 8., 0., 0.143, "", "", 0., 0.894, 0., 0.016, "", "", 0., "", 
  "", "", "", "", "", "", "", "", "", "", "", "", "", "", "", "", "", "", "", 
  "", "", "", "", "", "", "", 70.83, 8.947027*^6, 18.22, 22.6, 3.808, 2.142, 
  3823.194, "", 561.494, 17.65, 23.5, 48.8, "", "", 64.5, 0.555}, 
 {"PNG", "Oceania", "Papua New Guinea", "2020-04-29", 8., 0., 0., "", "", 0., 
  0.894, 0., 0., "", "", 0., "", "", "", "", "", "", "", "", "", "", "", "", 
  "", "", "", "", "", "", "", "", "", "", "", "", "", "", "", 70.83, 
  8.947027*^6, 18.22, 22.6, 3.808, 2.142, 3823.194, "", 561.494, 17.65, 23.5, 
  48.8, "", "", 64.5, 0.555}, {"PNG", "Oceania", "Papua New Guinea", 
  "2020-04-30", 8., 0., 0., "", "", 0., 0.894, 0., 0., "", "", 0., "", "", 
  "", "", "", "", "", "", "", "", "", "", "", "", "", "", "", "", "", "", "", 
  "", "", "", "", "", "", 70.83, 8.947027*^6, 18.22, 22.6, 3.808, 2.142, 
  3823.194, "", 561.494, 17.65, 23.5, 48.8, "", "", 64.5, 0.555}, 
 {"PNG", "Oceania", "Papua New Guinea", "2020-05-01", 8., 0., 0., "", "", 0., 
  0.894, 0., 0., "", "", 0., "", "", "", "", "", "", "", "", "", "", "", "", 
  "", "", "", "", "", "", "", "", "", "", "", "", "", "", "", 68.06, 
  8.947027*^6, 18.22, 22.6, 3.808, 2.142, 3823.194, "", 561.494, 17.65, 23.5, 
  48.8, "", "", 64.5, 0.555}, {"PNG", "Oceania", "Papua New Guinea", 
  "2020-05-02", 8., 0., 0., "", "", 0., 0.894, 0., 0., "", "", 0., "", "", 
  "", "", "", "", "", "", "", "", "", "", "", "", "", "", "", "", "", "", "", 
  "", "", "", "", "", "", 68.06, 8.947027*^6, 18.22, 22.6, 3.808, 2.142, 
  3823.194, "", 561.494, 17.65, 23.5, 48.8, "", "", 64.5, 0.555}, 
 {"PNG", "Oceania", "Papua New Guinea", "2020-05-03", 8., 0., 0., "", "", 0., 
  0.894, 0., 0., "", "", 0., "", "", "", "", "", "", "", "", "", "", "", "", 
  "", "", "", "", "", "", "", "", "", "", "", "", "", "", "", 68.06, 
  8.947027*^6, 18.22, 22.6, 3.808, 2.142, 3823.194, "", 561.494, 17.65, 23.5, 
  48.8, "", "", 64.5, 0.555}, {"PNG", "Oceania", "Papua New Guinea", 
  "2020-05-04", 8., 0., 0., "", "", 0., 0.894, 0., 0., "", "", 0., "", "", 
  "", "", "", "", "", "", "", "", "", "", "", "", "", "", "", "", "", "", "", 
  "", "", "", "", "", "", 64.35, 8.947027*^6, 18.22, 22.6, 3.808, 2.142, 
  3823.194, "", 561.494, 17.65, 23.5, 48.8, "", "", 64.5, 0.555}, 
 {"PNG", "Oceania", "Papua New Guinea", "2020-05-05", 8., 0., 0., "", "", 0., 
  0.894, 0., 0., "", "", 0., "", "", "", "", "", "", "", "", "", "", "", "", 
  "", "", "", "", "", "", "", "", "", "", "", "", "", "", "", 64.35, 
  8.947027*^6, 18.22, 22.6, 3.808, 2.142, 3823.194, "", 561.494, 17.65, 23.5, 
  48.8, "", "", 64.5, 0.555}, {"PNG", "Oceania", "Papua New Guinea", 
  "2020-05-06", 8., 0., 0., "", "", 0., 0.894, 0., 0., "", "", 0., "", "", 
  "", "", "", "", "", "", "", "", "", "", "", "", "", "", "", "", "", "", "", 
  "", "", "", "", "", "", 64.35, 8.947027*^6, 18.22, 22.6, 3.808, 2.142, 
  3823.194, "", 561.494, 17.65, 23.5, 48.8, "", "", 64.5, 0.555}, 
 {"PNG", "Oceania", "Papua New Guinea", "2020-05-07", 8., 0., 0., "", "", 0., 
  0.894, 0., 0., "", "", 0., "", "", "", "", "", "", "", "", "", "", "", "", 
  "", "", "", "", "", "", "", "", "", "", "", "", "", "", "", 64.35, 
  8.947027*^6, 18.22, 22.6, 3.808, 2.142, 3823.194, "", 561.494, 17.65, 23.5, 
  48.8, "", "", 64.5, 0.555}, {"PNG", "Oceania", "Papua New Guinea", 
  "2020-05-08", 8., 0., 0., "", "", 0., 0.894, 0., 0., "", "", 0., "", "", 
  "", "", "", "", "", "", "", "", "", "", "", "", "", "", "", "", "", "", "", 
  "", "", "", "", "", "", 64.35, 8.947027*^6, 18.22, 22.6, 3.808, 2.142, 
  3823.194, "", 561.494, 17.65, 23.5, 48.8, "", "", 64.5, 0.555}, 
 {"PNG", "Oceania", "Papua New Guinea", "2020-05-09", 8., 0., 0., "", "", 0., 
  0.894, 0., 0., "", "", 0., "", "", "", "", "", "", "", "", "", "", "", "", 
  "", "", "", "", "", "", "", "", "", "", "", "", "", "", "", 64.35, 
  8.947027*^6, 18.22, 22.6, 3.808, 2.142, 3823.194, "", 561.494, 17.65, 23.5, 
  48.8, "", "", 64.5, 0.555}, {"PNG", "Oceania", "Papua New Guinea", 
  "2020-05-10", 8., 0., 0., "", "", 0., 0.894, 0., 0., "", "", 0., "", "", 
  "", "", "", "", "", "", "", "", "", "", "", "", "", "", "", "", "", "", "", 
  "", "", "", "", "", "", 64.35, 8.947027*^6, 18.22, 22.6, 3.808, 2.142, 
  3823.194, "", 561.494, 17.65, 23.5, 48.8, "", "", 64.5, 0.555}, 
 {"PNG", "Oceania", "Papua New Guinea", "2020-05-11", 8., 0., 0., "", "", 0., 
  0.894, 0., 0., "", "", 0., "", "", "", "", "", "", "", "", "", "", "", "", 
  "", "", "", "", "", "", "", "", "", "", "", "", "", "", "", 64.35, 
  8.947027*^6, 18.22, 22.6, 3.808, 2.142, 3823.194, "", 561.494, 17.65, 23.5, 
  48.8, "", "", 64.5, 0.555}, {"PNG", "Oceania", "Papua New Guinea", 
  "2020-05-12", 8., 0., 0., "", "", 0., 0.894, 0., 0., "", "", 0., "", "", 
  "", "", "", "", "", "", "", "", "", "", "", "", "", "", "", "", "", "", "", 
  "", "", "", "", "", "", 64.35, 8.947027*^6, 18.22, 22.6, 3.808, 2.142, 
  3823.194, "", 561.494, 17.65, 23.5, 48.8, "", "", 64.5, 0.555}, 
 {"PNG", "Oceania", "Papua New Guinea", "2020-05-13", 8., 0., 0., "", "", 0., 
  0.894, 0., 0., "", "", 0., "", "", "", "", "", "", "", "", "", "", "", "", 
  "", "", "", "", "", "", "", "", "", "", "", "", "", "", "", 56.02, 
  8.947027*^6, 18.22, 22.6, 3.808, 2.142, 3823.194, "", 561.494, 17.65, 23.5, 
  48.8, "", "", 64.5, 0.555}, {"PNG", "Oceania", "Papua New Guinea", 
  "2020-05-14", 8., 0., 0., "", "", 0., 0.894, 0., 0., "", "", 0., "", "", 
  "", "", "", "", "", "", "", "", "", "", "", "", "", "", "", "", "", "", "", 
  "", "", "", "", "", "", 56.02, 8.947027*^6, 18.22, 22.6, 3.808, 2.142, 
  3823.194, "", 561.494, 17.65, 23.5, 48.8, "", "", 64.5, 0.555}, 
 {"PNG", "Oceania", "Papua New Guinea", "2020-05-15", 8., 0., 0., "", "", 0., 
  0.894, 0., 0., "", "", 0., "", "", "", "", "", "", "", "", "", "", "", "", 
  "", "", "", "", "", "", "", "", "", "", "", "", "", "", "", 56.02, 
  8.947027*^6, 18.22, 22.6, 3.808, 2.142, 3823.194, "", 561.494, 17.65, 23.5, 
  48.8, "", "", 64.5, 0.555}, {"PNG", "Oceania", "Papua New Guinea", 
  "2020-05-16", 8., 0., 0., "", "", 0., 0.894, 0., 0., "", "", 0., "", "", 
  "", "", "", "", "", "", "", "", "", "", "", "", "", "", "", "", "", "", "", 
  "", "", "", "", "", "", 56.02, 8.947027*^6, 18.22, 22.6, 3.808, 2.142, 
  3823.194, "", 561.494, 17.65, 23.5, 48.8, "", "", 64.5, 0.555}, 
 {"PNG", "Oceania", "Papua New Guinea", "2020-05-17", 8., 0., 0., "", "", 0., 
  0.894, 0., 0., "", "", 0., "", "", "", "", "", "", "", "", "", "", "", "", 
  "", "", "", "", "", "", "", "", "", "", "", "", "", "", "", 56.02, 
  8.947027*^6, 18.22, 22.6, 3.808, 2.142, 3823.194, "", 561.494, 17.65, 23.5, 
  48.8, "", "", 64.5, 0.555}, {"PNG", "Oceania", "Papua New Guinea", 
  "2020-05-18", 8., 0., 0., "", "", 0., 0.894, 0., 0., "", "", 0., "", "", 
  "", "", "", "", "", "", "", "", "", "", "", "", "", "", "", "", "", "", "", 
  "", "", "", "", "", "", 56.02, 8.947027*^6, 18.22, 22.6, 3.808, 2.142, 
  3823.194, "", 561.494, 17.65, 23.5, 48.8, "", "", 64.5, 0.555}, 
 {"PNG", "Oceania", "Papua New Guinea", "2020-05-19", 8., 0., 0., "", "", 0., 
  0.894, 0., 0., "", "", 0., "", "", "", "", "", "", "", "", "", "", "", "", 
  "", "", "", "", "", "", "", "", "", "", "", "", "", "", "", 56.02, 
  8.947027*^6, 18.22, 22.6, 3.808, 2.142, 3823.194, "", 561.494, 17.65, 23.5, 
  48.8, "", "", 64.5, 0.555}, {"PNG", "Oceania", "Papua New Guinea", 
  "2020-05-20", 8., 0., 0., "", "", 0., 0.894, 0., 0., "", "", 0., "", "", 
  "", "", "", "", "", "", "", "", "", "", "", "", "", "", "", "", "", "", "", 
  "", "", "", "", "", "", 56.02, 8.947027*^6, 18.22, 22.6, 3.808, 2.142, 
  3823.194, "", 561.494, 17.65, 23.5, 48.8, "", "", 64.5, 0.555}, 
 {"PNG", "Oceania", "Papua New Guinea", "2020-05-21", 8., 0., 0., "", "", 0., 
  0.894, 0., 0., "", "", 0., "", "", "", "", "", "", "", "", "", "", "", "", 
  "", "", "", "", "", "", "", "", "", "", "", "", "", "", "", 56.02, 
  8.947027*^6, 18.22, 22.6, 3.808, 2.142, 3823.194, "", 561.494, 17.65, 23.5, 
  48.8, "", "", 64.5, 0.555}, {"PNG", "Oceania", "Papua New Guinea", 
  "2020-05-22", 8., 0., 0., "", "", 0., 0.894, 0., 0., "", "", 0., "", "", 
  "", "", "", "", "", "", "", "", "", "", "", "", "", "", "", "", "", "", "", 
  "", "", "", "", "", "", 56.02, 8.947027*^6, 18.22, 22.6, 3.808, 2.142, 
  3823.194, "", 561.494, 17.65, 23.5, 48.8, "", "", 64.5, 0.555}, 
 {"PNG", "Oceania", "Papua New Guinea", "2020-05-23", 8., 0., 0., "", "", 0., 
  0.894, 0., 0., "", "", 0., "", "", "", "", "", "", "", "", "", "", "", "", 
  "", "", "", "", "", "", "", "", "", "", "", "", "", "", "", 56.02, 
  8.947027*^6, 18.22, 22.6, 3.808, 2.142, 3823.194, "", 561.494, 17.65, 23.5, 
  48.8, "", "", 64.5, 0.555}, {"PNG", "Oceania", "Papua New Guinea", 
  "2020-05-24", 8., 0., 0., "", "", 0., 0.894, 0., 0., "", "", 0., "", "", 
  "", "", "", "", "", "", "", "", "", "", "", "", "", "", "", "", "", "", "", 
  "", "", "", "", "", "", 56.02, 8.947027*^6, 18.22, 22.6, 3.808, 2.142, 
  3823.194, "", 561.494, 17.65, 23.5, 48.8, "", "", 64.5, 0.555}, 
 {"PNG", "Oceania", "Papua New Guinea", "2020-05-25", 8., 0., 0., "", "", 0., 
  0.894, 0., 0., "", "", 0., "", "", "", "", "", "", "", "", "", "", "", "", 
  "", "", "", "", "", "", "", "", "", "", "", "", "", "", "", 56.02, 
  8.947027*^6, 18.22, 22.6, 3.808, 2.142, 3823.194, "", 561.494, 17.65, 23.5, 
  48.8, "", "", 64.5, 0.555}, {"PNG", "Oceania", "Papua New Guinea", 
  "2020-05-26", 8., 0., 0., "", "", 0., 0.894, 0., 0., "", "", 0., "", "", 
  "", "", "", "", "", "", "", "", "", "", "", "", "", "", "", "", "", "", "", 
  "", "", "", "", "", "", 56.02, 8.947027*^6, 18.22, 22.6, 3.808, 2.142, 
  3823.194, "", 561.494, 17.65, 23.5, 48.8, "", "", 64.5, 0.555}, 
 {"PNG", "Oceania", "Papua New Guinea", "2020-05-27", 8., 0., 0., "", "", 0., 
  0.894, 0., 0., "", "", 0., "", "", "", "", "", "", "", "", "", "", "", "", 
  "", "", "", "", "", "", "", "", "", "", "", "", "", "", "", 56.02, 
  8.947027*^6, 18.22, 22.6, 3.808, 2.142, 3823.194, "", 561.494, 17.65, 23.5, 
  48.8, "", "", 64.5, 0.555}, {"PNG", "Oceania", "Papua New Guinea", 
  "2020-05-28", 8., 0., 0., "", "", 0., 0.894, 0., 0., "", "", 0., "", "", 
  "", "", "", "", "", "", "", "", "", "", "", "", "", "", "", "", "", "", "", 
  "", "", "", "", "", "", 56.02, 8.947027*^6, 18.22, 22.6, 3.808, 2.142, 
  3823.194, "", 561.494, 17.65, 23.5, 48.8, "", "", 64.5, 0.555}, 
 {"PNG", "Oceania", "Papua New Guinea", "2020-05-29", 8., 0., 0., "", "", 0., 
  0.894, 0., 0., "", "", 0., "", "", "", "", "", "", "", "", "", "", "", "", 
  "", "", "", "", "", "", "", "", "", "", "", "", "", "", "", 56.02, 
  8.947027*^6, 18.22, 22.6, 3.808, 2.142, 3823.194, "", 561.494, 17.65, 23.5, 
  48.8, "", "", 64.5, 0.555}, {"PNG", "Oceania", "Papua New Guinea", 
  "2020-05-30", 8., 0., 0., "", "", 0., 0.894, 0., 0., "", "", 0., "", "", 
  "", "", "", "", "", "", "", "", "", "", "", "", "", "", "", "", "", "", "", 
  "", "", "", "", "", "", 56.02, 8.947027*^6, 18.22, 22.6, 3.808, 2.142, 
  3823.194, "", 561.494, 17.65, 23.5, 48.8, "", "", 64.5, 0.555}, 
 {"PNG", "Oceania", "Papua New Guinea", "2020-05-31", 8., 0., 0., "", "", 0., 
  0.894, 0., 0., "", "", 0., "", "", "", "", "", "", "", "", "", "", "", "", 
  "", "", "", "", "", "", "", "", "", "", "", "", "", "", "", 56.02, 
  8.947027*^6, 18.22, 22.6, 3.808, 2.142, 3823.194, "", 561.494, 17.65, 23.5, 
  48.8, "", "", 64.5, 0.555}, {"PNG", "Oceania", "Papua New Guinea", 
  "2020-06-01", 8., 0., 0., "", "", 0., 0.894, 0., 0., "", "", 0., "", "", 
  "", "", "", "", "", "", "", "", "", "", "", "", "", "", "", "", "", "", "", 
  "", "", "", "", "", "", 56.02, 8.947027*^6, 18.22, 22.6, 3.808, 2.142, 
  3823.194, "", 561.494, 17.65, 23.5, 48.8, "", "", 64.5, 0.555}, 
 {"PNG", "Oceania", "Papua New Guinea", "2020-06-02", 8., 0., 0., "", "", 0., 
  0.894, 0., 0., "", "", 0., "", "", "", "", "", "", "", "", "", "", "", "", 
  "", "", "", "", "", "", "", "", "", "", "", "", "", "", "", 56.02, 
  8.947027*^6, 18.22, 22.6, 3.808, 2.142, 3823.194, "", 561.494, 17.65, 23.5, 
  48.8, "", "", 64.5, 0.555}, {"PNG", "Oceania", "Papua New Guinea", 
  "2020-06-03", 8., 0., 0., "", "", 0., 0.894, 0., 0., "", "", 0., "", "", 
  "", "", "", "", "", "", "", "", "", "", "", "", "", "", "", "", "", "", "", 
  "", "", "", "", "", "", 56.02, 8.947027*^6, 18.22, 22.6, 3.808, 2.142, 
  3823.194, "", 561.494, 17.65, 23.5, 48.8, "", "", 64.5, 0.555}, 
 {"PNG", "Oceania", "Papua New Guinea", "2020-06-04", 8., 0., 0., "", "", 0., 
  0.894, 0., 0., "", "", 0., "", "", "", "", "", "", "", "", "", "", "", "", 
  "", "", "", "", "", "", "", "", "", "", "", "", "", "", "", 56.02, 
  8.947027*^6, 18.22, 22.6, 3.808, 2.142, 3823.194, "", 561.494, 17.65, 23.5, 
  48.8, "", "", 64.5, 0.555}, {"PNG", "Oceania", "Papua New Guinea", 
  "2020-06-05", 8., 0., 0., "", "", 0., 0.894, 0., 0., "", "", 0., "", "", 
  "", "", "", "", "", "", "", "", "", "", "", "", "", "", "", "", "", "", "", 
  "", "", "", "", "", "", 56.02, 8.947027*^6, 18.22, 22.6, 3.808, 2.142, 
  3823.194, "", 561.494, 17.65, 23.5, 48.8, "", "", 64.5, 0.555}, 
 {"PNG", "Oceania", "Papua New Guinea", "2020-06-06", 8., 0., 0., "", "", 0., 
  0.894, 0., 0., "", "", 0., "", "", "", "", "", "", "", "", "", "", "", "", 
  "", "", "", "", "", "", "", "", "", "", "", "", "", "", "", 56.02, 
  8.947027*^6, 18.22, 22.6, 3.808, 2.142, 3823.194, "", 561.494, 17.65, 23.5, 
  48.8, "", "", 64.5, 0.555}, {"PNG", "Oceania", "Papua New Guinea", 
  "2020-06-07", 8., 0., 0., "", "", 0., 0.894, 0., 0., "", "", 0., "", "", 
  "", "", "", "", "", "", "", "", "", "", "", "", "", "", "", "", "", "", "", 
  "", "", "", "", "", "", 56.02, 8.947027*^6, 18.22, 22.6, 3.808, 2.142, 
  3823.194, "", 561.494, 17.65, 23.5, 48.8, "", "", 64.5, 0.555}, 
 {"PNG", "Oceania", "Papua New Guinea", "2020-06-08", 8., 0., 0., "", "", 0., 
  0.894, 0., 0., "", "", 0., "", "", "", "", "", "", "", "", "", "", "", "", 
  "", "", "", "", "", "", "", "", "", "", "", "", "", "", "", 56.02, 
  8.947027*^6, 18.22, 22.6, 3.808, 2.142, 3823.194, "", 561.494, 17.65, 23.5, 
  48.8, "", "", 64.5, 0.555}, {"PNG", "Oceania", "Papua New Guinea", 
  "2020-06-09", 8., 0., 0., "", "", 0., 0.894, 0., 0., "", "", 0., "", "", 
  "", "", "", "", "", "", "", "", "", "", "", "", "", "", "", "", "", "", "", 
  "", "", "", "", "", "", 56.02, 8.947027*^6, 18.22, 22.6, 3.808, 2.142, 
  3823.194, "", 561.494, 17.65, 23.5, 48.8, "", "", 64.5, 0.555}, 
 {"PNG", "Oceania", "Papua New Guinea", "2020-06-10", 8., 0., 0., "", "", 0., 
  0.894, 0., 0., "", "", 0., "", "", "", "", "", "", "", "", "", "", "", "", 
  "", "", "", "", "", "", "", "", "", "", "", "", "", "", "", 56.02, 
  8.947027*^6, 18.22, 22.6, 3.808, 2.142, 3823.194, "", 561.494, 17.65, 23.5, 
  48.8, "", "", 64.5, 0.555}, {"PNG", "Oceania", "Papua New Guinea", 
  "2020-06-11", 8., 0., 0., "", "", 0., 0.894, 0., 0., "", "", 0., "", "", 
  "", "", "", "", "", "", "", "", "", "", "", "", "", "", "", "", "", "", "", 
  "", "", "", "", "", "", 56.02, 8.947027*^6, 18.22, 22.6, 3.808, 2.142, 
  3823.194, "", 561.494, 17.65, 23.5, 48.8, "", "", 64.5, 0.555}, 
 {"PNG", "Oceania", "Papua New Guinea", "2020-06-12", 8., 0., 0., "", "", 0., 
  0.894, 0., 0., "", "", 0., "", "", "", "", "", "", "", "", "", "", "", "", 
  "", "", "", "", "", "", "", "", "", "", "", "", "", "", "", 56.02, 
  8.947027*^6, 18.22, 22.6, 3.808, 2.142, 3823.194, "", 561.494, 17.65, 23.5, 
  48.8, "", "", 64.5, 0.555}, {"PNG", "Oceania", "Papua New Guinea", 
  "2020-06-13", 8., 0., 0., "", "", 0., 0.894, 0., 0., "", "", 0., "", "", 
  "", "", "", "", "", "", "", "", "", "", "", "", "", "", "", "", "", "", "", 
  "", "", "", "", "", "", 56.02, 8.947027*^6, 18.22, 22.6, 3.808, 2.142, 
  3823.194, "", 561.494, 17.65, 23.5, 48.8, "", "", 64.5, 0.555}, 
 {"PNG", "Oceania", "Papua New Guinea", "2020-06-14", 8., 0., 0., "", "", 0., 
  0.894, 0., 0., "", "", 0., "", "", "", "", "", "", "", "", "", "", "", "", 
  "", "", "", "", "", "", "", "", "", "", "", "", "", "", "", 56.02, 
  8.947027*^6, 18.22, 22.6, 3.808, 2.142, 3823.194, "", 561.494, 17.65, 23.5, 
  48.8, "", "", 64.5, 0.555}, {"PNG", "Oceania", "Papua New Guinea", 
  "2020-06-15", 8., 0., 0., "", "", 0., 0.894, 0., 0., "", "", 0., "", "", 
  "", "", "", "", "", "", "", "", "", "", "", "", "", "", "", "", "", "", "", 
  "", "", "", "", "", "", 56.02, 8.947027*^6, 18.22, 22.6, 3.808, 2.142, 
  3823.194, "", 561.494, 17.65, 23.5, 48.8, "", "", 64.5, 0.555}, 
 {"PNG", "Oceania", "Papua New Guinea", "2020-06-16", 8., 0., 0., "", "", 0., 
  0.894, 0., 0., "", "", 0., "", "", "", "", "", "", "", "", "", "", "", "", 
  "", "", "", "", "", "", "", "", "", "", "", "", "", "", "", 56.02, 
  8.947027*^6, 18.22, 22.6, 3.808, 2.142, 3823.194, "", 561.494, 17.65, 23.5, 
  48.8, "", "", 64.5, 0.555}, {"PNG", "Oceania", "Papua New Guinea", 
  "2020-06-17", 8., 0., 0., "", "", 0., 0.894, 0., 0., "", "", 0., "", "", 
  "", "", "", "", "", "", "", "", "", "", "", "", "", "", "", "", "", "", "", 
  "", "", "", "", "", "", 56.02, 8.947027*^6, 18.22, 22.6, 3.808, 2.142, 
  3823.194, "", 561.494, 17.65, 23.5, 48.8, "", "", 64.5, 0.555}, 
 {"PNG", "Oceania", "Papua New Guinea", "2020-06-18", 8., 0., 0., "", "", 0., 
  0.894, 0., 0., "", "", 0., "", "", "", "", "", "", "", "", "", "", "", "", 
  "", "", "", "", "", "", "", "", "", "", "", "", "", "", "", 56.02, 
  8.947027*^6, 18.22, 22.6, 3.808, 2.142, 3823.194, "", 561.494, 17.65, 23.5, 
  48.8, "", "", 64.5, 0.555}, {"PNG", "Oceania", "Papua New Guinea", 
  "2020-06-19", 8., 0., 0., "", "", 0., 0.894, 0., 0., "", "", 0., "", "", 
  "", "", "", "", "", "", "", "", "", "", "", "", "", "", "", "", "", "", "", 
  "", "", "", "", "", "", 56.02, 8.947027*^6, 18.22, 22.6, 3.808, 2.142, 
  3823.194, "", 561.494, 17.65, 23.5, 48.8, "", "", 64.5, 0.555}, 
 {"PNG", "Oceania", "Papua New Guinea", "2020-06-20", 8., 0., 0., "", "", 0., 
  0.894, 0., 0., "", "", 0., "", "", "", "", "", "", "", "", "", "", "", "", 
  "", "", "", "", "", "", "", "", "", "", "", "", "", "", "", 56.02, 
  8.947027*^6, 18.22, 22.6, 3.808, 2.142, 3823.194, "", 561.494, 17.65, 23.5, 
  48.8, "", "", 64.5, 0.555}, {"PNG", "Oceania", "Papua New Guinea", 
  "2020-06-21", 8., 0., 0., "", "", 0., 0.894, 0., 0., "", "", 0., "", "", 
  "", "", "", "", "", "", "", "", "", "", "", "", "", "", "", "", "", "", "", 
  "", "", "", "", "", "", 56.02, 8.947027*^6, 18.22, 22.6, 3.808, 2.142, 
  3823.194, "", 561.494, 17.65, 23.5, 48.8, "", "", 64.5, 0.555}, 
 {"PNG", "Oceania", "Papua New Guinea", "2020-06-22", 9., 1., 0.143, "", "", 
  0., 1.006, 0.112, 0.016, "", "", 0., "", "", "", "", "", "", "", "", "", 
  "", "", "", "", "", "", "", "", "", "", "", "", "", "", "", "", "", "", 
  56.02, 8.947027*^6, 18.22, 22.6, 3.808, 2.142, 3823.194, "", 561.494, 
  17.65, 23.5, 48.8, "", "", 64.5, 0.555}, 
 {"PNG", "Oceania", "Papua New Guinea", "2020-06-23", 9., 0., 0.143, "", "", 
  0., 1.006, 0., 0.016, "", "", 0., "", "", "", "", "", "", "", "", "", "", 
  "", "", "", "", "", "", "", "", "", "", "", "", "", "", "", "", "", 49.07, 
  8.947027*^6, 18.22, 22.6, 3.808, 2.142, 3823.194, "", 561.494, 17.65, 23.5, 
  48.8, "", "", 64.5, 0.555}, {"PNG", "Oceania", "Papua New Guinea", 
  "2020-06-24", 10., 1., 0.286, "", "", 0., 1.118, 0.112, 0.032, "", "", 0., 
  "", "", "", "", "", "", "", "", "", "", "", "", "", "", "", "", "", "", "", 
  "", "", "", "", "", "", "", "", 49.07, 8.947027*^6, 18.22, 22.6, 3.808, 
  2.142, 3823.194, "", 561.494, 17.65, 23.5, 48.8, "", "", 64.5, 0.555}, 
 {"PNG", "Oceania", "Papua New Guinea", "2020-06-25", 10., 0., 0.286, "", "", 
  0., 1.118, 0., 0.032, "", "", 0., "", "", "", "", "", "", "", "", "", "", 
  "", "", "", "", "", "", "", "", "", "", "", "", "", "", "", "", "", 49.07, 
  8.947027*^6, 18.22, 22.6, 3.808, 2.142, 3823.194, "", 561.494, 17.65, 23.5, 
  48.8, "", "", 64.5, 0.555}, {"PNG", "Oceania", "Papua New Guinea", 
  "2020-06-26", 11., 1., 0.429, "", "", 0., 1.229, 0.112, 0.048, "", "", 0., 
  "", "", "", "", "", "", "", "", "", "", "", "", "", "", "", "", "", "", "", 
  "", "", "", "", "", "", "", "", 49.07, 8.947027*^6, 18.22, 22.6, 3.808, 
  2.142, 3823.194, "", 561.494, 17.65, 23.5, 48.8, "", "", 64.5, 0.555}, 
 {"PNG", "Oceania", "Papua New Guinea", "2020-06-27", 11., 0., 0.429, "", "", 
  0., 1.229, 0., 0.048, "", "", 0., "", "", "", "", "", "", "", "", "", "", 
  "", "", "", "", "", "", "", "", "", "", "", "", "", "", "", "", "", 49.07, 
  8.947027*^6, 18.22, 22.6, 3.808, 2.142, 3823.194, "", 561.494, 17.65, 23.5, 
  48.8, "", "", 64.5, 0.555}, {"PNG", "Oceania", "Papua New Guinea", 
  "2020-06-28", 11., 0., 0.429, "", "", 0., 1.229, 0., 0.048, "", "", 0., "", 
  "", "", "", "", "", "", "", "", "", "", "", "", "", "", "", "", "", "", "", 
  "", "", "", "", "", "", "", 49.07, 8.947027*^6, 18.22, 22.6, 3.808, 2.142, 
  3823.194, "", 561.494, 17.65, 23.5, 48.8, "", "", 64.5, 0.555}, 
 {"PNG", "Oceania", "Papua New Guinea", "2020-06-29", 11., 0., 0.286, "", "", 
  0., 1.229, 0., 0.032, "", "", 0., "", "", "", "", "", "", "", "", "", "", 
  "", "", "", "", "", "", "", "", "", "", "", "", "", "", "", "", "", 49.07, 
  8.947027*^6, 18.22, 22.6, 3.808, 2.142, 3823.194, "", 561.494, 17.65, 23.5, 
  48.8, "", "", 64.5, 0.555}, {"PNG", "Oceania", "Papua New Guinea", 
  "2020-06-30", 11., 0., 0.286, "", "", 0., 1.229, 0., 0.032, "", "", 0., "", 
  "", "", "", "", "", "", "", "", "", "", "", "", "", "", "", "", "", "", "", 
  "", "", "", "", "", "", "", 49.07, 8.947027*^6, 18.22, 22.6, 3.808, 2.142, 
  3823.194, "", 561.494, 17.65, 23.5, 48.8, "", "", 64.5, 0.555}, 
 {"PNG", "Oceania", "Papua New Guinea", "2020-07-01", 11., 0., 0.143, "", "", 
  0., 1.229, 0., 0.016, "", "", 0., "", "", "", "", "", "", "", "", "", "", 
  "", "", "", "", "", "", "", "", "", "", "", "", "", "", "", "", "", 49.07, 
  8.947027*^6, 18.22, 22.6, 3.808, 2.142, 3823.194, "", 561.494, 17.65, 23.5, 
  48.8, "", "", 64.5, 0.555}, {"PNG", "Oceania", "Papua New Guinea", 
  "2020-07-02", 11., 0., 0.143, "", "", 0., 1.229, 0., 0.016, "", "", 0., "", 
  "", "", "", "", "", "", "", "", "", "", "", "", "", "", "", "", "", "", "", 
  "", "", "", "", "", "", "", 49.07, 8.947027*^6, 18.22, 22.6, 3.808, 2.142, 
  3823.194, "", 561.494, 17.65, 23.5, 48.8, "", "", 64.5, 0.555}, 
 {"PNG", "Oceania", "Papua New Guinea", "2020-07-03", 11., 0., 0., "", "", 
  0., 1.229, 0., 0., "", "", 0., "", "", "", "", "", "", "", "", "", "", "", 
  "", "", "", "", "", "", "", "", "", "", "", "", "", "", "", "", 49.07, 
  8.947027*^6, 18.22, 22.6, 3.808, 2.142, 3823.194, "", 561.494, 17.65, 23.5, 
  48.8, "", "", 64.5, 0.555}, {"PNG", "Oceania", "Papua New Guinea", 
  "2020-07-04", 11., 0., 0., "", "", 0., 1.229, 0., 0., "", "", 0., "", "", 
  "", "", "", "", "", "", "", "", "", "", "", "", "", "", "", "", "", "", "", 
  "", "", "", "", "", "", 49.07, 8.947027*^6, 18.22, 22.6, 3.808, 2.142, 
  3823.194, "", 561.494, 17.65, 23.5, 48.8, "", "", 64.5, 0.555}, 
 {"PNG", "Oceania", "Papua New Guinea", "2020-07-05", 11., 0., 0., "", "", 
  0., 1.229, 0., 0., "", "", 0., "", "", "", "", "", "", "", "", "", "", "", 
  "", "", "", "", "", "", "", "", "", "", "", "", "", "", "", "", 49.07, 
  8.947027*^6, 18.22, 22.6, 3.808, 2.142, 3823.194, "", 561.494, 17.65, 23.5, 
  48.8, "", "", 64.5, 0.555}, {"PNG", "Oceania", "Papua New Guinea", 
  "2020-07-06", 11., 0., 0., "", "", 0., 1.229, 0., 0., "", "", 0., "", "", 
  "", "", "", "", "", "", "", "", "", "", "", "", "", "", "", "", "", "", "", 
  "", "", "", "", "", "", 49.07, 8.947027*^6, 18.22, 22.6, 3.808, 2.142, 
  3823.194, "", 561.494, 17.65, 23.5, 48.8, "", "", 64.5, 0.555}, 
 {"PNG", "Oceania", "Papua New Guinea", "2020-07-07", 11., 0., 0., "", "", 
  0., 1.229, 0., 0., "", "", 0., "", "", "", "", "", "", "", "", "", "", "", 
  "", "", "", "", "", "", "", "", "", "", "", "", "", "", "", "", 49.07, 
  8.947027*^6, 18.22, 22.6, 3.808, 2.142, 3823.194, "", 561.494, 17.65, 23.5, 
  48.8, "", "", 64.5, 0.555}, {"PNG", "Oceania", "Papua New Guinea", 
  "2020-07-08", 11., 0., 0., "", "", 0., 1.229, 0., 0., "", "", 0., "", "", 
  "", "", "", "", "", "", "", "", "", "", "", "", "", "", "", "", "", "", "", 
  "", "", "", "", "", "", 49.07, 8.947027*^6, 18.22, 22.6, 3.808, 2.142, 
  3823.194, "", 561.494, 17.65, 23.5, 48.8, "", "", 64.5, 0.555}, 
 {"PNG", "Oceania", "Papua New Guinea", "2020-07-09", 11., 0., 0., "", "", 
  0., 1.229, 0., 0., "", "", 0., "", "", "", "", "", "", "", "", "", "", "", 
  "", "", "", "", "", "", "", "", "", "", "", "", "", "", "", "", 49.07, 
  8.947027*^6, 18.22, 22.6, 3.808, 2.142, 3823.194, "", 561.494, 17.65, 23.5, 
  48.8, "", "", 64.5, 0.555}, {"PNG", "Oceania", "Papua New Guinea", 
  "2020-07-10", 11., 0., 0., "", "", 0., 1.229, 0., 0., "", "", 0., "", "", 
  "", "", "", "", "", "", "", "", "", "", "", "", "", "", "", "", "", "", "", 
  "", "", "", "", "", "", 49.07, 8.947027*^6, 18.22, 22.6, 3.808, 2.142, 
  3823.194, "", 561.494, 17.65, 23.5, 48.8, "", "", 64.5, 0.555}, 
 {"PNG", "Oceania", "Papua New Guinea", "2020-07-11", 11., 0., 0., "", "", 
  0., 1.229, 0., 0., "", "", 0., "", "", "", "", "", "", "", "", "", "", "", 
  "", "", "", "", "", "", "", "", "", "", "", "", "", "", "", "", 49.07, 
  8.947027*^6, 18.22, 22.6, 3.808, 2.142, 3823.194, "", 561.494, 17.65, 23.5, 
  48.8, "", "", 64.5, 0.555}, {"PNG", "Oceania", "Papua New Guinea", 
  "2020-07-12", 11., 0., 0., "", "", 0., 1.229, 0., 0., "", "", 0., "", "", 
  "", "", "", "", "", "", "", "", "", "", "", "", "", "", "", "", "", "", "", 
  "", "", "", "", "", "", 49.07, 8.947027*^6, 18.22, 22.6, 3.808, 2.142, 
  3823.194, "", 561.494, 17.65, 23.5, 48.8, "", "", 64.5, 0.555}, 
 {"PNG", "Oceania", "Papua New Guinea", "2020-07-13", 11., 0., 0., "", "", 
  0., 1.229, 0., 0., "", "", 0., "", "", "", "", "", "", "", "", "", "", "", 
  "", "", "", "", "", "", "", "", "", "", "", "", "", "", "", "", 49.07, 
  8.947027*^6, 18.22, 22.6, 3.808, 2.142, 3823.194, "", 561.494, 17.65, 23.5, 
  48.8, "", "", 64.5, 0.555}, {"PNG", "Oceania", "Papua New Guinea", 
  "2020-07-14", 11., 0., 0., "", "", 0., 1.229, 0., 0., "", "", 0., "", "", 
  "", "", "", "", "", "", "", "", "", "", "", "", "", "", "", "", "", "", "", 
  "", "", "", "", "", "", 49.07, 8.947027*^6, 18.22, 22.6, 3.808, 2.142, 
  3823.194, "", 561.494, 17.65, 23.5, 48.8, "", "", 64.5, 0.555}, 
 {"PNG", "Oceania", "Papua New Guinea", "2020-07-15", 11., 0., 0., "", "", 
  0., 1.229, 0., 0., "", "", 0., "", "", "", "", "", "", "", "", "", "", "", 
  "", "", "", "", "", "", "", "", "", "", "", "", "", "", "", "", 49.07, 
  8.947027*^6, 18.22, 22.6, 3.808, 2.142, 3823.194, "", 561.494, 17.65, 23.5, 
  48.8, "", "", 64.5, 0.555}, {"PNG", "Oceania", "Papua New Guinea", 
  "2020-07-16", 11., 0., 0., "", "", 0., 1.229, 0., 0., "", "", 0., "", "", 
  "", "", "", "", "", "", "", "", "", "", "", "", "", "", "", "", "", "", "", 
  "", "", "", "", "", "", 49.07, 8.947027*^6, 18.22, 22.6, 3.808, 2.142, 
  3823.194, "", 561.494, 17.65, 23.5, 48.8, "", "", 64.5, 0.555}, 
 {"PNG", "Oceania", "Papua New Guinea", "2020-07-17", 15., 4., 0.571, "", "", 
  0., 1.677, 0.447, 0.064, "", "", 0., "", "", "", "", "", "", "", "", "", 
  "", "", "", "", "", "", "", "", "", "", "", "", "", "", "", "", "", "", 
  49.07, 8.947027*^6, 18.22, 22.6, 3.808, 2.142, 3823.194, "", 561.494, 
  17.65, 23.5, 48.8, "", "", 64.5, 0.555}, 
 {"PNG", "Oceania", "Papua New Guinea", "2020-07-18", 16., 1., 0.714, "", "", 
  0., 1.788, 0.112, 0.08, "", "", 0., "", "", "", "", "", "", "", "", "", "", 
  "", "", "", "", "", "", "", "", "", "", "", "", "", "", "", "", "", 49.07, 
  8.947027*^6, 18.22, 22.6, 3.808, 2.142, 3823.194, "", 561.494, 17.65, 23.5, 
  48.8, "", "", 64.5, 0.555}, {"PNG", "Oceania", "Papua New Guinea", 
  "2020-07-19", 16., 0., 0.714, "", "", 0., 1.788, 0., 0.08, "", "", 0., "", 
  "", "", "", "", "", "", "", "", "", "", "", "", "", "", "", "", "", "", "", 
  "", "", "", "", "", "", "", 49.07, 8.947027*^6, 18.22, 22.6, 3.808, 2.142, 
  3823.194, "", 561.494, 17.65, 23.5, 48.8, "", "", 64.5, 0.555}, 
 {"PNG", "Oceania", "Papua New Guinea", "2020-07-20", 19., 3., 1.143, "", "", 
  0., 2.124, 0.335, 0.128, "", "", 0., "", "", "", "", "", "", "", "", "", 
  "", "", "", "", "", "", "", "", "", "", "", "", "", "", "", "", "", "", 
  49.07, 8.947027*^6, 18.22, 22.6, 3.808, 2.142, 3823.194, "", 561.494, 
  17.65, 23.5, 48.8, "", "", 64.5, 0.555}, 
 {"PNG", "Oceania", "Papua New Guinea", "2020-07-21", 27., 8., 2.286, "", "", 
  0., 3.018, 0.894, 0.255, "", "", 0., "", "", "", "", "", "", "", "", "", 
  "", "", "", "", "", "", "", "", "", "", "", "", "", "", "", "", "", "", 
  49.07, 8.947027*^6, 18.22, 22.6, 3.808, 2.142, 3823.194, "", 561.494, 
  17.65, 23.5, 48.8, "", "", 64.5, 0.555}, 
 {"PNG", "Oceania", "Papua New Guinea", "2020-07-22", 30., 3., 2.714, "", "", 
  0., 3.353, 0.335, 0.303, "", "", 0., "", "", "", "", "", "", "", "", "", 
  "", "", "", "", "", "", "", "", "", "", "", "", "", "", "", "", "", "", 
  49.07, 8.947027*^6, 18.22, 22.6, 3.808, 2.142, 3823.194, "", 561.494, 
  17.65, 23.5, 48.8, "", "", 64.5, 0.555}, 
 {"PNG", "Oceania", "Papua New Guinea", "2020-07-23", 31., 1., 2.857, "", "", 
  0., 3.465, 0.112, 0.319, "", "", 0., "", "", "", "", "", "", "", "", "", 
  "", "", "", "", "", "", "", "", "", "", "", "", "", "", "", "", "", "", 
  49.07, 8.947027*^6, 18.22, 22.6, 3.808, 2.142, 3823.194, "", 561.494, 
  17.65, 23.5, 48.8, "", "", 64.5, 0.555}, 
 {"PNG", "Oceania", "Papua New Guinea", "2020-07-24", 32., 1., 2.429, "", "", 
  0., 3.577, 0.112, 0.271, "", "", 0., "", "", "", "", "", "", "", "", "", 
  "", "", "", "", "", "", "", "", "", "", "", "", "", "", "", "", "", "", 
  49.07, 8.947027*^6, 18.22, 22.6, 3.808, 2.142, 3823.194, "", 561.494, 
  17.65, 23.5, 48.8, "", "", 64.5, 0.555}, 
 {"PNG", "Oceania", "Papua New Guinea", "2020-07-25", 39., 7., 3.286, "", "", 
  0., 4.359, 0.782, 0.367, "", "", 0., "", "", "", "", "", "", "", "", "", 
  "", "", "", "", "", "", "", "", "", "", "", "", "", "", "", "", "", "", 
  49.07, 8.947027*^6, 18.22, 22.6, 3.808, 2.142, 3823.194, "", 561.494, 
  17.65, 23.5, 48.8, "", "", 64.5, 0.555}, 
 {"PNG", "Oceania", "Papua New Guinea", "2020-07-26", 62., 23., 6.571, "", 
  "", 0., 6.93, 2.571, 0.734, "", "", 0., "", "", "", "", "", "", "", "", "", 
  "", "", "", "", "", "", "", "", "", "", "", "", "", "", "", "", "", "", 
  49.07, 8.947027*^6, 18.22, 22.6, 3.808, 2.142, 3823.194, "", 561.494, 
  17.65, 23.5, 48.8, "", "", 64.5, 0.555}, 
 {"PNG", "Oceania", "Papua New Guinea", "2020-07-27", 62., 0., 6.143, "", "", 
  0., 6.93, 0., 0.687, "", "", 0., "", "", "", "", "", "", "", "", "", "", 
  "", "", "", "", "", "", "", "", "", "", "", "", "", "", "", "", "", 49.07, 
  8.947027*^6, 18.22, 22.6, 3.808, 2.142, 3823.194, "", 561.494, 17.65, 23.5, 
  48.8, "", "", 64.5, 0.555}, {"PNG", "Oceania", "Papua New Guinea", 
  "2020-07-28", 63., 1., 5.143, "", "", 0., 7.041, 0.112, 0.575, "", "", 0., 
  "", "", "", "", "", "", "", "", "", "", "", "", "", "", "", "", "", "", "", 
  "", "", "", "", "", "", "", "", 49.07, 8.947027*^6, 18.22, 22.6, 3.808, 
  2.142, 3823.194, "", 561.494, 17.65, 23.5, 48.8, "", "", 64.5, 0.555}, 
 {"PNG", "Oceania", "Papua New Guinea", "2020-07-29", 63., 0., 4.714, 1., 1., 
  0.143, 7.041, 0., 0.527, 0.112, 0.112, 0.016, "", "", "", "", "", "", "", 
  "", "", "", "", "", "", "", "", "", "", "", "", "", "", "", "", "", "", "", 
  "", 49.07, 8.947027*^6, 18.22, 22.6, 3.808, 2.142, 3823.194, "", 561.494, 
  17.65, 23.5, 48.8, "", "", 64.5, 0.555}, 
 {"PNG", "Oceania", "Papua New Guinea", "2020-07-30", 63., 0., 4.571, 2., 1., 
  0.286, 7.041, 0., 0.511, 0.224, 0.112, 0.032, "", "", "", "", "", "", "", 
  "", "", "", "", "", "", "", "", "", "", "", "", "", "", "", "", "", "", "", 
  "", 49.07, 8.947027*^6, 18.22, 22.6, 3.808, 2.142, 3823.194, "", 561.494, 
  17.65, 23.5, 48.8, "", "", 64.5, 0.555}, 
 {"PNG", "Oceania", "Papua New Guinea", "2020-07-31", 72., 9., 5.714, 2., 0., 
  0.286, 8.047, 1.006, 0.639, 0.224, 0., 0.032, "", "", "", "", "", "", "", 
  "", "", "", "", "", "", "", "", "", "", "", "", "", "", "", "", "", "", "", 
  "", 49.07, 8.947027*^6, 18.22, 22.6, 3.808, 2.142, 3823.194, "", 561.494, 
  17.65, 23.5, 48.8, "", "", 64.5, 0.555}, 
 {"PNG", "Oceania", "Papua New Guinea", "2020-08-01", 91., 19., 7.429, 2., 
  0., 0.286, 10.171, 2.124, 0.83, 0.224, 0., 0.032, "", "", "", "", "", "", 
  "", "", "", "", "", "", "", "", "", "", "", "", "", "", "", "", "", "", "", 
  "", "", 49.07, 8.947027*^6, 18.22, 22.6, 3.808, 2.142, 3823.194, "", 
  561.494, 17.65, 23.5, 48.8, "", "", 64.5, 0.555}, 
 {"PNG", "Oceania", "Papua New Guinea", "2020-08-02", 110., 19., 6.857, 2., 
  0., 0.286, 12.295, 2.124, 0.766, 0.224, 0., 0.032, "", "", "", "", "", "", 
  "", "", "", "", "", "", "", "", "", "", "", "", "", "", "", "", "", "", "", 
  "", "", 49.07, 8.947027*^6, 18.22, 22.6, 3.808, 2.142, 3823.194, "", 
  561.494, 17.65, 23.5, 48.8, "", "", 64.5, 0.555}, 
 {"PNG", "Oceania", "Papua New Guinea", "2020-08-03", 111., 1., 7., 2., 0., 
  0.286, 12.406, 0.112, 0.782, 0.224, 0., 0.032, 1.23, "", "", "", "", "", 
  "", "", "", "", "", "", "", "", "", "", "", "", "", "", "", "", "", "", "", 
  "", "", 49.07, 8.947027*^6, 18.22, 22.6, 3.808, 2.142, 3823.194, "", 
  561.494, 17.65, 23.5, 48.8, "", "", 64.5, 0.555}, 
 {"PNG", "Oceania", "Papua New Guinea", "2020-08-04", 114., 3., 7.286, 2., 
  0., 0.286, 12.742, 0.335, 0.814, 0.224, 0., 0.032, 1.22, "", "", "", "", 
  "", "", "", "", "", "", "", "", "", "", "", "", "", "", "", "", "", "", "", 
  "", "", "", 56.48, 8.947027*^6, 18.22, 22.6, 3.808, 2.142, 3823.194, "", 
  561.494, 17.65, 23.5, 48.8, "", "", 64.5, 0.555}, 
 {"PNG", "Oceania", "Papua New Guinea", "2020-08-05", 153., 39., 12.857, 2., 
  0., 0.143, 17.101, 4.359, 1.437, 0.224, 0., 0.016, 1.21, "", "", "", "", 
  "", "", "", "", "", "", "", "", "", "", "", "", "", "", "", "", "", "", "", 
  "", "", "", 56.48, 8.947027*^6, 18.22, 22.6, 3.808, 2.142, 3823.194, "", 
  561.494, 17.65, 23.5, 48.8, "", "", 64.5, 0.555}, 
 {"PNG", "Oceania", "Papua New Guinea", "2020-08-06", 163., 10., 14.286, 3., 
  1., 0.143, 18.218, 1.118, 1.597, 0.335, 0.112, 0.016, 1.2, "", "", "", "", 
  "", "", "", "", "", "", "", "", "", "", "", "", "", "", "", "", "", "", "", 
  "", "", "", 56.48, 8.947027*^6, 18.22, 22.6, 3.808, 2.142, 3823.194, "", 
  561.494, 17.65, 23.5, 48.8, "", "", 64.5, 0.555}, 
 {"PNG", "Oceania", "Papua New Guinea", "2020-08-07", 188., 25., 16.571, 3., 
  0., 0.143, 21.013, 2.794, 1.852, 0.335, 0., 0.016, 1.19, "", "", "", "", 
  "", "", "", "", "", "", "", "", "", "", "", "", "", "", "", "", "", "", "", 
  "", "", "", 80.56, 8.947027*^6, 18.22, 22.6, 3.808, 2.142, 3823.194, "", 
  561.494, 17.65, 23.5, 48.8, "", "", 64.5, 0.555}, 
 {"PNG", "Oceania", "Papua New Guinea", "2020-08-08", 188., 0., 13.857, 3., 
  0., 0.143, 21.013, 0., 1.549, 0.335, 0., 0.016, 1.18, "", "", "", "", "", 
  "", "", "", "", "", "", "", "", "", "", "", "", "", "", "", "", "", "", "", 
  "", "", 80.56, 8.947027*^6, 18.22, 22.6, 3.808, 2.142, 3823.194, "", 
  561.494, 17.65, 23.5, 48.8, "", "", 64.5, 0.555}, 
 {"PNG", "Oceania", "Papua New Guinea", "2020-08-09", 214., 26., 14.857, 3., 
  0., 0.143, 23.919, 2.906, 1.661, 0.335, 0., 0.016, 1.18, "", "", "", "", 
  "", "", "", "", "", "", "", "", "", "", "", "", "", "", "", "", "", "", "", 
  "", "", "", 80.56, 8.947027*^6, 18.22, 22.6, 3.808, 2.142, 3823.194, "", 
  561.494, 17.65, 23.5, 48.8, "", "", 64.5, 0.555}, 
 {"PNG", "Oceania", "Papua New Guinea", "2020-08-10", 214., 0., 14.714, 3., 
  0., 0.143, 23.919, 0., 1.645, 0.335, 0., 0.016, 1.17, "", "", "", "", "", 
  "", "", "", "", "", "", "", "", "", "", "", "", "", "", "", "", "", "", "", 
  "", "", 80.56, 8.947027*^6, 18.22, 22.6, 3.808, 2.142, 3823.194, "", 
  561.494, 17.65, 23.5, 48.8, "", "", 64.5, 0.555}, 
 {"PNG", "Oceania", "Papua New Guinea", "2020-08-11", 214., 0., 14.286, 3., 
  0., 0.143, 23.919, 0., 1.597, 0.335, 0., 0.016, 1.17, "", "", "", "", "", 
  "", "", "", "", "", "", "", "", "", "", "", "", "", "", "", "", "", "", "", 
  "", "", 80.56, 8.947027*^6, 18.22, 22.6, 3.808, 2.142, 3823.194, "", 
  561.494, 17.65, 23.5, 48.8, "", "", 64.5, 0.555}, 
 {"PNG", "Oceania", "Papua New Guinea", "2020-08-12", 287., 73., 19.143, 3., 
  0., 0.143, 32.078, 8.159, 2.14, 0.335, 0., 0.016, 1.17, "", "", "", "", "", 
  "", "", "", "", "", "", "", "", "", "", "", "", "", "", "", "", "", "", "", 
  "", "", 52.78, 8.947027*^6, 18.22, 22.6, 3.808, 2.142, 3823.194, "", 
  561.494, 17.65, 23.5, 48.8, "", "", 64.5, 0.555}, 
 {"PNG", "Oceania", "Papua New Guinea", "2020-08-13", 271., -16., 15.429, 3., 
  0., 0., 30.289, -1.788, 1.724, 0.335, 0., 0., 1.15, "", "", "", "", "", "", 
  "", "", "", "", "", "", "", "", "", "", "", "", "", "", "", "", "", "", "", 
  "", 55.56, 8.947027*^6, 18.22, 22.6, 3.808, 2.142, 3823.194, "", 561.494, 
  17.65, 23.5, 48.8, "", "", 64.5, 0.555}, 
 {"PNG", "Oceania", "Papua New Guinea", "2020-08-14", 271., 0., 11.857, 3., 
  0., 0., 30.289, 0., 1.325, 0.335, 0., 0., 1.13, "", "", "", "", "", "", "", 
  "", "", "", "", "", "", "", "", "", "", "", "", "", "", "", "", "", "", "", 
  55.56, 8.947027*^6, 18.22, 22.6, 3.808, 2.142, 3823.194, "", 561.494, 
  17.65, 23.5, 48.8, "", "", 64.5, 0.555}, 
 {"PNG", "Oceania", "Papua New Guinea", "2020-08-15", 271., 0., 11.857, 3., 
  0., 0., 30.289, 0., 1.325, 0.335, 0., 0., 1.11, "", "", "", "", "", "", "", 
  "", "", "", "", "", "", "", "", "", "", "", "", "", "", "", "", "", "", "", 
  55.56, 8.947027*^6, 18.22, 22.6, 3.808, 2.142, 3823.194, "", 561.494, 
  17.65, 23.5, 48.8, "", "", 64.5, 0.555}, 
 {"PNG", "Oceania", "Papua New Guinea", "2020-08-16", 323., 52., 15.571, 3., 
  0., 0., 36.101, 5.812, 1.74, 0.335, 0., 0., 1.09, "", "", "", "", "", "", 
  "", "", "", "", "", "", "", "", "", "", "", "", "", "", "", "", "", "", "", 
  "", 55.56, 8.947027*^6, 18.22, 22.6, 3.808, 2.142, 3823.194, "", 561.494, 
  17.65, 23.5, 48.8, "", "", 64.5, 0.555}, 
 {"PNG", "Oceania", "Papua New Guinea", "2020-08-17", 333., 10., 17., 3., 0., 
  0., 37.219, 1.118, 1.9, 0.335, 0., 0., 1.07, "", "", "", "", "", "", "", 
  "", "", "", "", "", "", "", "", "", "", "", "", "", "", "", "", "", "", "", 
  47.22, 8.947027*^6, 18.22, 22.6, 3.808, 2.142, 3823.194, "", 561.494, 
  17.65, 23.5, 48.8, "", "", 64.5, 0.555}, 
 {"PNG", "Oceania", "Papua New Guinea", "2020-08-18", 347., 14., 19., 3., 0., 
  0., 38.784, 1.565, 2.124, 0.335, 0., 0., 1.04, "", "", "", "", "", "", "", 
  "", "", "", "", "", "", "", "", "", "", "", "", "", "", "", "", "", "", "", 
  47.22, 8.947027*^6, 18.22, 22.6, 3.808, 2.142, 3823.194, "", 561.494, 
  17.65, 23.5, 48.8, "", "", 64.5, 0.555}, 
 {"PNG", "Oceania", "Papua New Guinea", "2020-08-19", 347., 0., 8.571, 3., 
  0., 0., 38.784, 0., 0.958, 0.335, 0., 0., 1.01, "", "", "", "", "", "", "", 
  "", "", "", "", "", "", "", "", "", "", "", "", "", "", "", "", "", "", "", 
  47.22, 8.947027*^6, 18.22, 22.6, 3.808, 2.142, 3823.194, "", 561.494, 
  17.65, 23.5, 48.8, "", "", 64.5, 0.555}, 
 {"PNG", "Oceania", "Papua New Guinea", "2020-08-20", 361., 14., 12.857, 4., 
  1., 0.143, 40.349, 1.565, 1.437, 0.447, 0.112, 0.016, 1., "", "", "", "", 
  "", "", "", "", "", "", "", "", "", "", "", "", "", "", "", "", "", "", "", 
  "", "", "", 47.22, 8.947027*^6, 18.22, 22.6, 3.808, 2.142, 3823.194, "", 
  561.494, 17.65, 23.5, 48.8, "", "", 64.5, 0.555}, 
 {"PNG", "Oceania", "Papua New Guinea", "2020-08-21", 361., 0., 12.857, 4., 
  0., 0.143, 40.349, 0., 1.437, 0.447, 0., 0.016, 0.98, "", "", "", "", "", 
  "", "", "", "", "", "", "", "", "", "", "", "", "", "", "", "", "", "", "", 
  "", "", 47.22, 8.947027*^6, 18.22, 22.6, 3.808, 2.142, 3823.194, "", 
  561.494, 17.65, 23.5, 48.8, "", "", 64.5, 0.555}, 
 {"PNG", "Oceania", "Papua New Guinea", "2020-08-22", 361., 0., 12.857, 4., 
  0., 0.143, 40.349, 0., 1.437, 0.447, 0., 0.016, 0.96, "", "", "", "", "", 
  "", "", "", "", "", "", "", "", "", "", "", "", "", "", "", "", "", "", "", 
  "", "", 47.22, 8.947027*^6, 18.22, 22.6, 3.808, 2.142, 3823.194, "", 
  561.494, 17.65, 23.5, 48.8, "", "", 64.5, 0.555}, 
 {"PNG", "Oceania", "Papua New Guinea", "2020-08-23", 401., 40., 11.143, 4., 
  0., 0.143, 44.819, 4.471, 1.245, 0.447, 0., 0.016, 0.95, "", "", "", "", 
  "", "", "", "", "", "", "", "", "", "", "", "", "", "", "", "", "", "", "", 
  "", "", "", 47.22, 8.947027*^6, 18.22, 22.6, 3.808, 2.142, 3823.194, "", 
  561.494, 17.65, 23.5, 48.8, "", "", 64.5, 0.555}, 
 {"PNG", "Oceania", "Papua New Guinea", "2020-08-24", 401., 0., 9.714, 4., 
  0., 0.143, 44.819, 0., 1.086, 0.447, 0., 0.016, 0.93, "", "", "", "", "", 
  "", "", "", "", "", "", "", "", "", "", "", "", "", "", "", "", "", "", "", 
  "", "", 47.22, 8.947027*^6, 18.22, 22.6, 3.808, 2.142, 3823.194, "", 
  561.494, 17.65, 23.5, 48.8, "", "", 64.5, 0.555}, 
 {"PNG", "Oceania", "Papua New Guinea", "2020-08-25", 419., 18., 10.286, 4., 
  0., 0.143, 46.831, 2.012, 1.15, 0.447, 0., 0.016, 0.91, "", "", "", "", "", 
  "", "", "", "", "", "", "", "", "", "", "", "", "", "", "", "", "", "", "", 
  "", "", 47.22, 8.947027*^6, 18.22, 22.6, 3.808, 2.142, 3823.194, "", 
  561.494, 17.65, 23.5, 48.8, "", "", 64.5, 0.555}, 
 {"PNG", "Oceania", "Papua New Guinea", "2020-08-26", 419., 0., 10.286, 4., 
  0., 0.143, 46.831, 0., 1.15, 0.447, 0., 0.016, 0.89, "", "", "", "", "", 
  "", "", "", "", "", "", "", "", "", "", "", "", "", "", "", "", "", "", "", 
  "", "", 47.22, 8.947027*^6, 18.22, 22.6, 3.808, 2.142, 3823.194, "", 
  561.494, 17.65, 23.5, 48.8, "", "", 64.5, 0.555}, 
 {"PNG", "Oceania", "Papua New Guinea", "2020-08-27", 424., 5., 9., 4., 0., 
  0., 47.39, 0.559, 1.006, 0.447, 0., 0., 0.87, "", "", "", "", "", "", "", 
  "", "", "", "", "", "", "", "", "", "", "", "", "", "", "", "", "", "", "", 
  47.22, 8.947027*^6, 18.22, 22.6, 3.808, 2.142, 3823.194, "", 561.494, 
  17.65, 23.5, 48.8, "", "", 64.5, 0.555}, 
 {"PNG", "Oceania", "Papua New Guinea", "2020-08-28", 453., 29., 13.143, 5., 
  1., 0.143, 50.631, 3.241, 1.469, 0.559, 0.112, 0.016, 0.86, "", "", "", "", 
  "", "", "", "", "", "", "", "", "", "", "", "", "", "", "", "", "", "", "", 
  "", "", "", 47.22, 8.947027*^6, 18.22, 22.6, 3.808, 2.142, 3823.194, "", 
  561.494, 17.65, 23.5, 48.8, "", "", 64.5, 0.555}, 
 {"PNG", "Oceania", "Papua New Guinea", "2020-08-29", 453., 0., 13.143, 5., 
  0., 0.143, 50.631, 0., 1.469, 0.559, 0., 0.016, 0.84, "", "", "", "", "", 
  "", "", "", "", "", "", "", "", "", "", "", "", "", "", "", "", "", "", "", 
  "", "", 47.22, 8.947027*^6, 18.22, 22.6, 3.808, 2.142, 3823.194, "", 
  561.494, 17.65, 23.5, 48.8, "", "", 64.5, 0.555}, 
 {"PNG", "Oceania", "Papua New Guinea", "2020-08-30", 459., 6., 8.286, 5., 
  0., 0.143, 51.302, 0.671, 0.926, 0.559, 0., 0.016, 0.82, "", "", "", "", 
  "", "", "", "", "", "", "", "", "", "", "", "", "", "", "", "", "", "", "", 
  "", "", "", 47.22, 8.947027*^6, 18.22, 22.6, 3.808, 2.142, 3823.194, "", 
  561.494, 17.65, 23.5, 48.8, "", "", 64.5, 0.555}, 
 {"PNG", "Oceania", "Papua New Guinea", "2020-08-31", 459., 0., 8.286, 5., 
  0., 0.143, 51.302, 0., 0.926, 0.559, 0., 0.016, 0.8, "", "", "", "", "", 
  "", "", "", "", "", "", "", "", "", "", "", "", "", "", "", "", "", "", "", 
  "", "", 47.22, 8.947027*^6, 18.22, 22.6, 3.808, 2.142, 3823.194, "", 
  561.494, 17.65, 23.5, 48.8, "", "", 64.5, 0.555}, 
 {"PNG", "Oceania", "Papua New Guinea", "2020-09-01", 460., 1., 5.857, 5., 
  0., 0.143, 51.414, 0.112, 0.655, 0.559, 0., 0.016, 0.78, "", "", "", "", 
  "", "", "", "", "", "", "", "", "", "", "", "", "", "", "", "", "", "", "", 
  "", "", "", 47.22, 8.947027*^6, 18.22, 22.6, 3.808, 2.142, 3823.194, "", 
  561.494, 17.65, 23.5, 48.8, "", "", 64.5, 0.555}, 
 {"PNG", "Oceania", "Papua New Guinea", "2020-09-02", 471., 11., 7.429, 5., 
  0., 0.143, 52.643, 1.229, 0.83, 0.559, 0., 0.016, 0.77, "", "", "", "", "", 
  "", "", "", "", "", "", "", "", "", "", "", "", "", "", "", "", "", "", "", 
  "", "", 47.22, 8.947027*^6, 18.22, 22.6, 3.808, 2.142, 3823.194, "", 
  561.494, 17.65, 23.5, 48.8, "", "", 64.5, 0.555}, 
 {"PNG", "Oceania", "Papua New Guinea", "2020-09-03", 471., 0., 6.714, 5., 
  0., 0.143, 52.643, 0., 0.75, 0.559, 0., 0.016, 0.76, "", "", "", "", "", 
  "", "", "", "", "", "", "", "", "", "", "", "", "", "", "", "", "", "", "", 
  "", "", 47.22, 8.947027*^6, 18.22, 22.6, 3.808, 2.142, 3823.194, "", 
  561.494, 17.65, 23.5, 48.8, "", "", 64.5, 0.555}, 
 {"PNG", "Oceania", "Papua New Guinea", "2020-09-04", 479., 8., 3.714, 5., 
  0., 0., 53.537, 0.894, 0.415, 0.559, 0., 0., 0.75, "", "", "", "", "", "", 
  "", "", "", "", "", "", "", "", "", "", "", "", "", "", "", "", "", "", "", 
  "", 47.22, 8.947027*^6, 18.22, 22.6, 3.808, 2.142, 3823.194, "", 561.494, 
  17.65, 23.5, 48.8, "", "", 64.5, 0.555}, 
 {"PNG", "Oceania", "Papua New Guinea", "2020-09-05", 488., 9., 5., 5., 0., 
  0., 54.543, 1.006, 0.559, 0.559, 0., 0., 0.74, "", "", "", "", "", "", "", 
  "", "", "", "", "", "", "", "", "", "", "", "", "", "", "", "", "", "", "", 
  47.22, 8.947027*^6, 18.22, 22.6, 3.808, 2.142, 3823.194, "", 561.494, 
  17.65, 23.5, 48.8, "", "", 64.5, 0.555}, 
 {"PNG", "Oceania", "Papua New Guinea", "2020-09-06", 497., 9., 5.429, 5., 
  0., 0., 55.549, 1.006, 0.607, 0.559, 0., 0., 0.72, "", "", "", "", "", "", 
  "", "", "", "", "", "", "", "", "", "", "", "", "", "", "", "", "", "", "", 
  "", 47.22, 8.947027*^6, 18.22, 22.6, 3.808, 2.142, 3823.194, "", 561.494, 
  17.65, 23.5, 48.8, "", "", 64.5, 0.555}, 
 {"PNG", "Oceania", "Papua New Guinea", "2020-09-07", 497., 0., 5.429, 5., 
  0., 0., 55.549, 0., 0.607, 0.559, 0., 0., 0.71, "", "", "", "", "", "", "", 
  "", "", "", "", "", "", "", "", "", "", "", "", "", "", "", "", "", "", "", 
  47.22, 8.947027*^6, 18.22, 22.6, 3.808, 2.142, 3823.194, "", 561.494, 
  17.65, 23.5, 48.8, "", "", 64.5, 0.555}, 
 {"PNG", "Oceania", "Papua New Guinea", "2020-09-08", 503., 6., 6.143, 5., 
  0., 0., 56.22, 0.671, 0.687, 0.559, 0., 0., 0.69, "", "", "", "", "", "", 
  "", "", "", "", "", "", "", "", "", "", "", "", "", "", "", "", "", "", "", 
  "", 47.22, 8.947027*^6, 18.22, 22.6, 3.808, 2.142, 3823.194, "", 561.494, 
  17.65, 23.5, 48.8, "", "", 64.5, 0.555}, 
 {"PNG", "Oceania", "Papua New Guinea", "2020-09-09", 504., 1., 4.714, 5., 
  0., 0., 56.332, 0.112, 0.527, 0.559, 0., 0., 0.67, "", "", "", "", "", "", 
  "", "", "", "", "", "", "", "", "", "", "", "", "", "", "", "", "", "", "", 
  "", 47.22, 8.947027*^6, 18.22, 22.6, 3.808, 2.142, 3823.194, "", 561.494, 
  17.65, 23.5, 48.8, "", "", 64.5, 0.555}, 
 {"PNG", "Oceania", "Papua New Guinea", "2020-09-10", 507., 3., 5.143, 5., 
  0., 0., 56.667, 0.335, 0.575, 0.559, 0., 0., 0.66, "", "", "", "", "", "", 
  "", "", "", "", "", "", "", "", "", "", "", "", "", "", "", "", "", "", "", 
  "", 47.22, 8.947027*^6, 18.22, 22.6, 3.808, 2.142, 3823.194, "", 561.494, 
  17.65, 23.5, 48.8, "", "", 64.5, 0.555}, 
 {"PNG", "Oceania", "Papua New Guinea", "2020-09-11", 508., 1., 4.143, 5., 
  0., 0., 56.779, 0.112, 0.463, 0.559, 0., 0., 0.65, "", "", "", "", "", "", 
  "", "", "", "", "", "", "", "", "", "", "", "", "", "", "", "", "", "", "", 
  "", 47.22, 8.947027*^6, 18.22, 22.6, 3.808, 2.142, 3823.194, "", 561.494, 
  17.65, 23.5, 48.8, "", "", 64.5, 0.555}, 
 {"PNG", "Oceania", "Papua New Guinea", "2020-09-12", 508., 0., 2.857, 5., 
  0., 0., 56.779, 0., 0.319, 0.559, 0., 0., 0.64, "", "", "", "", "", "", "", 
  "", "", "", "", "", "", "", "", "", "", "", "", "", "", "", "", "", "", "", 
  47.22, 8.947027*^6, 18.22, 22.6, 3.808, 2.142, 3823.194, "", 561.494, 
  17.65, 23.5, 48.8, "", "", 64.5, 0.555}, 
 {"PNG", "Oceania", "Papua New Guinea", "2020-09-13", 510., 2., 1.857, 6., 
  1., 0.143, 57.002, 0.224, 0.208, 0.671, 0.112, 0.016, 0.63, "", "", "", "", 
  "", "", "", "", "", "", "", "", "", "", "", "", "", "", "", "", "", "", "", 
  "", "", "", 47.22, 8.947027*^6, 18.22, 22.6, 3.808, 2.142, 3823.194, "", 
  561.494, 17.65, 23.5, 48.8, "", "", 64.5, 0.555}, 
 {"PNG", "Oceania", "Papua New Guinea", "2020-09-14", 511., 1., 2., 6., 0., 
  0.143, 57.114, 0.112, 0.224, 0.671, 0., 0.016, 0.62, "", "", "", "", "", 
  "", "", "", "", "", "", "", "", "", "", "", "", "", "", "", "", "", "", "", 
  "", "", 47.22, 8.947027*^6, 18.22, 22.6, 3.808, 2.142, 3823.194, "", 
  561.494, 17.65, 23.5, 48.8, "", "", 64.5, 0.555}, 
 {"PNG", "Oceania", "Papua New Guinea", "2020-09-15", 511., 0., 1.143, 6., 
  0., 0.143, 57.114, 0., 0.128, 0.671, 0., 0.016, 0.62, "", "", "", "", "", 
  "", "", "", "", "", "", "", "", "", "", "", "", "", "", "", "", "", "", "", 
  "", "", 47.22, 8.947027*^6, 18.22, 22.6, 3.808, 2.142, 3823.194, "", 
  561.494, 17.65, 23.5, 48.8, "", "", 64.5, 0.555}, 
 {"PNG", "Oceania", "Papua New Guinea", "2020-09-16", 516., 5., 1.714, 6., 
  0., 0.143, 57.673, 0.559, 0.192, 0.671, 0., 0.016, 0.61, "", "", "", "", 
  "", "", "", "", "", "", "", "", "", "", "", "", "", "", "", "", "", "", "", 
  "", "", "", 47.22, 8.947027*^6, 18.22, 22.6, 3.808, 2.142, 3823.194, "", 
  561.494, 17.65, 23.5, 48.8, "", "", 64.5, 0.555}, 
 {"PNG", "Oceania", "Papua New Guinea", "2020-09-17", 516., 0., 1.286, 6., 
  0., 0.143, 57.673, 0., 0.144, 0.671, 0., 0.016, 0.61, "", "", "", "", "", 
  "", "", "", "", "", "", "", "", "", "", "", "", "", "", "", "", "", "", "", 
  "", "", 47.22, 8.947027*^6, 18.22, 22.6, 3.808, 2.142, 3823.194, "", 
  561.494, 17.65, 23.5, 48.8, "", "", 64.5, 0.555}, 
 {"PNG", "Oceania", "Papua New Guinea", "2020-09-18", 516., 0., 1.143, 6., 
  0., 0.143, 57.673, 0., 0.128, 0.671, 0., 0.016, 0.6, "", "", "", "", "", 
  "", "", "", "", "", "", "", "", "", "", "", "", "", "", "", "", "", "", "", 
  "", "", 47.22, 8.947027*^6, 18.22, 22.6, 3.808, 2.142, 3823.194, "", 
  561.494, 17.65, 23.5, 48.8, "", "", 64.5, 0.555}, 
 {"PNG", "Oceania", "Papua New Guinea", "2020-09-19", 516., 0., 1.143, 6., 
  0., 0.143, 57.673, 0., 0.128, 0.671, 0., 0.016, 0.6, "", "", "", "", "", 
  "", "", "", "", "", "", "", "", "", "", "", "", "", "", "", "", "", "", "", 
  "", "", 47.22, 8.947027*^6, 18.22, 22.6, 3.808, 2.142, 3823.194, "", 
  561.494, 17.65, 23.5, 48.8, "", "", 64.5, 0.555}, 
 {"PNG", "Oceania", "Papua New Guinea", "2020-09-20", 517., 1., 1., 7., 1., 
  0.143, 57.785, 0.112, 0.112, 0.782, 0.112, 0.016, 0.6, "", "", "", "", "", 
  "", "", "", "", "", "", "", "", "", "", "", "", "", "", "", "", "", "", "", 
  "", "", 47.22, 8.947027*^6, 18.22, 22.6, 3.808, 2.142, 3823.194, "", 
  561.494, 17.65, 23.5, 48.8, "", "", 64.5, 0.555}, 
 {"PNG", "Oceania", "Papua New Guinea", "2020-09-21", 517., 0., 0.857, 7., 
  0., 0.143, 57.785, 0., 0.096, 0.782, 0., 0.016, 0.6, "", "", "", "", "", 
  "", "", "", "", "", "", "", "", "", "", "", "", "", "", "", "", "", "", "", 
  "", "", 47.22, 8.947027*^6, 18.22, 22.6, 3.808, 2.142, 3823.194, "", 
  561.494, 17.65, 23.5, 48.8, "", "", 64.5, 0.555}, 
 {"PNG", "Oceania", "Papua New Guinea", "2020-09-22", 527., 10., 2.286, 7., 
  0., 0.143, 58.902, 1.118, 0.255, 0.782, 0., 0.016, 0.6, "", "", "", "", "", 
  "", "", "", "", "", "", "", "", "", "", "", "", "", "", "", "", "", "", "", 
  "", "", 47.22, 8.947027*^6, 18.22, 22.6, 3.808, 2.142, 3823.194, "", 
  561.494, 17.65, 23.5, 48.8, "", "", 64.5, 0.555}, 
 {"PNG", "Oceania", "Papua New Guinea", "2020-09-23", 527., 0., 1.571, 7., 
  0., 0.143, 58.902, 0., 0.176, 0.782, 0., 0.016, 0.6, "", "", "", "", "", 
  "", "", "", "", "", "", "", "", "", "", "", "", "", "", "", "", "", "", "", 
  "", "", 47.22, 8.947027*^6, 18.22, 22.6, 3.808, 2.142, 3823.194, "", 
  561.494, 17.65, 23.5, 48.8, "", "", 64.5, 0.555}, 
 {"PNG", "Oceania", "Papua New Guinea", "2020-09-24", 531., 4., 2.143, 7., 
  0., 0.143, 59.349, 0.447, 0.24, 0.782, 0., 0.016, 0.61, "", "", "", "", "", 
  "", "", "", "", "", "", "", "", "", "", "", "", "", "", "", "", "", "", "", 
  "", "", 47.22, 8.947027*^6, 18.22, 22.6, 3.808, 2.142, 3823.194, "", 
  561.494, 17.65, 23.5, 48.8, "", "", 64.5, 0.555}, 
 {"PNG", "Oceania", "Papua New Guinea", "2020-09-25", 532., 1., 2.286, 7., 
  0., 0.143, 59.461, 0.112, 0.255, 0.782, 0., 0.016, 0.61, "", "", "", "", 
  "", "", "", "", "", "", "", "", "", "", "", "", "", "", "", "", "", "", "", 
  "", "", "", 45.37, 8.947027*^6, 18.22, 22.6, 3.808, 2.142, 3823.194, "", 
  561.494, 17.65, 23.5, 48.8, "", "", 64.5, 0.555}, 
 {"PNG", "Oceania", "Papua New Guinea", "2020-09-26", 532., 0., 2.286, 7., 
  0., 0.143, 59.461, 0., 0.255, 0.782, 0., 0.016, 0.62, "", "", "", "", "", 
  "", "", "", "", "", "", "", "", "", "", "", "", "", "", "", "", "", "", "", 
  "", "", 45.37, 8.947027*^6, 18.22, 22.6, 3.808, 2.142, 3823.194, "", 
  561.494, 17.65, 23.5, 48.8, "", "", 64.5, 0.555}, 
 {"PNG", "Oceania", "Papua New Guinea", "2020-09-27", 532., 0., 2.143, 7., 
  0., 0., 59.461, 0., 0.24, 0.782, 0., 0., 0.62, "", "", "", "", "", "", "", 
  "", "", "", "", "", "", "", "", "", "", "", "", "", "", "", "", "", "", "", 
  45.37, 8.947027*^6, 18.22, 22.6, 3.808, 2.142, 3823.194, "", 561.494, 
  17.65, 23.5, 48.8, "", "", 64.5, 0.555}, 
 {"PNG", "Oceania", "Papua New Guinea", "2020-09-28", 532., 0., 2.143, 7., 
  0., 0., 59.461, 0., 0.24, 0.782, 0., 0., 0.63, "", "", "", "", "", "", "", 
  "", "", "", "", "", "", "", "", "", "", "", "", "", "", "", "", "", "", "", 
  45.37, 8.947027*^6, 18.22, 22.6, 3.808, 2.142, 3823.194, "", 561.494, 
  17.65, 23.5, 48.8, "", "", 64.5, 0.555}, 
 {"PNG", "Oceania", "Papua New Guinea", "2020-09-29", 534., 2., 1., 7., 0., 
  0., 59.685, 0.224, 0.112, 0.782, 0., 0., 0.64, "", "", "", "", "", "", "", 
  "", "", "", "", "", "", "", "", "", "", "", "", "", "", "", "", "", "", "", 
  45.37, 8.947027*^6, 18.22, 22.6, 3.808, 2.142, 3823.194, "", 561.494, 
  17.65, 23.5, 48.8, "", "", 64.5, 0.555}, 
 {"PNG", "Oceania", "Papua New Guinea", "2020-09-30", 534., 0., 1., 7., 0., 
  0., 59.685, 0., 0.112, 0.782, 0., 0., 0.65, "", "", "", "", "", "", "", "", 
  "", "", "", "", "", "", "", "", "", "", "", "", "", "", "", "", "", "", 
  45.37, 8.947027*^6, 18.22, 22.6, 3.808, 2.142, 3823.194, "", 561.494, 
  17.65, 23.5, 48.8, "", "", 64.5, 0.555}, 
 {"PNG", "Oceania", "Papua New Guinea", "2020-10-01", 539., 5., 1.143, 7., 
  0., 0., 60.243, 0.559, 0.128, 0.782, 0., 0., 0.66, "", "", "", "", "", "", 
  "", "", "", "", "", "", "", "", "", "", "", "", "", "", "", "", "", "", "", 
  "", 45.37, 8.947027*^6, 18.22, 22.6, 3.808, 2.142, 3823.194, "", 561.494, 
  17.65, 23.5, 48.8, "", "", 64.5, 0.555}, 
 {"PNG", "Oceania", "Papua New Guinea", "2020-10-02", 539., 0., 1., 7., 0., 
  0., 60.243, 0., 0.112, 0.782, 0., 0., 0.66, "", "", "", "", "", "", "", "", 
  "", "", "", "", "", "", "", "", "", "", "", "", "", "", "", "", "", "", 
  45.37, 8.947027*^6, 18.22, 22.6, 3.808, 2.142, 3823.194, "", 561.494, 
  17.65, 23.5, 48.8, "", "", 64.5, 0.555}, 
 {"PNG", "Oceania", "Papua New Guinea", "2020-10-03", 540., 1., 1.143, 7., 
  0., 0., 60.355, 0.112, 0.128, 0.782, 0., 0., 0.66, "", "", "", "", "", "", 
  "", "", "", "", "", "", "", "", "", "", "", "", "", "", "", "", "", "", "", 
  "", 45.37, 8.947027*^6, 18.22, 22.6, 3.808, 2.142, 3823.194, "", 561.494, 
  17.65, 23.5, 48.8, "", "", 64.5, 0.555}, 
 {"PNG", "Oceania", "Papua New Guinea", "2020-10-04", 540., 0., 1.143, 7., 
  0., 0., 60.355, 0., 0.128, 0.782, 0., 0., 0.66, "", "", "", "", "", "", "", 
  "", "", "", "", "", "", "", "", "", "", "", "", "", "", "", "", "", "", "", 
  45.37, 8.947027*^6, 18.22, 22.6, 3.808, 2.142, 3823.194, "", 561.494, 
  17.65, 23.5, 48.8, "", "", 64.5, 0.555}, 
 {"PNG", "Oceania", "Papua New Guinea", "2020-10-05", 540., 0., 1.143, 7., 
  0., 0., 60.355, 0., 0.128, 0.782, 0., 0., 0.66, "", "", "", "", "", "", "", 
  "", "", "", "", "", "", "", "", "", "", "", "", "", "", "", "", "", "", "", 
  45.37, 8.947027*^6, 18.22, 22.6, 3.808, 2.142, 3823.194, "", 561.494, 
  17.65, 23.5, 48.8, "", "", 64.5, 0.555}, 
 {"PNG", "Oceania", "Papua New Guinea", "2020-10-06", 541., 1., 1., 7., 0., 
  0., 60.467, 0.112, 0.112, 0.782, 0., 0., 0.66, "", "", "", "", "", "", "", 
  "", "", "", "", "", "", "", "", "", "", "", "", "", "", "", "", "", "", "", 
  45.37, 8.947027*^6, 18.22, 22.6, 3.808, 2.142, 3823.194, "", 561.494, 
  17.65, 23.5, 48.8, "", "", 64.5, 0.555}, 
 {"PNG", "Oceania", "Papua New Guinea", "2020-10-07", 541., 0., 1., 7., 0., 
  0., 60.467, 0., 0.112, 0.782, 0., 0., 0.66, "", "", "", "", "", "", "", "", 
  "", "", "", "", "", "", "", "", "", "", "", "", "", "", "", "", "", "", 
  45.37, 8.947027*^6, 18.22, 22.6, 3.808, 2.142, 3823.194, "", 561.494, 
  17.65, 23.5, 48.8, "", "", 64.5, 0.555}, 
 {"PNG", "Oceania", "Papua New Guinea", "2020-10-08", 549., 8., 1.429, 7., 
  0., 0., 61.361, 0.894, 0.16, 0.782, 0., 0., 0.67, "", "", "", "", "", "", 
  "", "", "", "", "", "", "", "", "", "", "", "", "", "", "", "", "", "", "", 
  "", 45.37, 8.947027*^6, 18.22, 22.6, 3.808, 2.142, 3823.194, "", 561.494, 
  17.65, 23.5, 48.8, "", "", 64.5, 0.555}, 
 {"PNG", "Oceania", "Papua New Guinea", "2020-10-09", 549., 0., 1.429, 7., 
  0., 0., 61.361, 0., 0.16, 0.782, 0., 0., 0.68, "", "", "", "", "", "", "", 
  "", "", "", "", "", "", "", "", "", "", "", "", "", "", "", "", "", "", "", 
  45.37, 8.947027*^6, 18.22, 22.6, 3.808, 2.142, 3823.194, "", 561.494, 
  17.65, 23.5, 48.8, "", "", 64.5, 0.555}, 
 {"PNG", "Oceania", "Papua New Guinea", "2020-10-10", 549., 0., 1.286, 7., 
  0., 0., 61.361, 0., 0.144, 0.782, 0., 0., 0.69, "", "", "", "", "", "", "", 
  "", "", "", "", "", "", "", "", "", "", "", "", "", "", "", "", "", "", "", 
  45.37, 8.947027*^6, 18.22, 22.6, 3.808, 2.142, 3823.194, "", 561.494, 
  17.65, 23.5, 48.8, "", "", 64.5, 0.555}, 
 {"PNG", "Oceania", "Papua New Guinea", "2020-10-11", 554., 5., 2., 7., 0., 
  0., 61.92, 0.559, 0.224, 0.782, 0., 0., 0.71, "", "", "", "", "", "", "", 
  "", "", "", "", "", "", "", "", "", "", "", "", "", "", "", "", "", "", "", 
  45.37, 8.947027*^6, 18.22, 22.6, 3.808, 2.142, 3823.194, "", 561.494, 
  17.65, 23.5, 48.8, "", "", 64.5, 0.555}, 
 {"PNG", "Oceania", "Papua New Guinea", "2020-10-12", 565., 11., 3.571, 7., 
  0., 0., 63.149, 1.229, 0.399, 0.782, 0., 0., 0.7, "", "", "", "", "", "", 
  "", "", "", "", "", "", "", "", "", "", "", "", "", "", "", "", "", "", "", 
  "", 45.37, 8.947027*^6, 18.22, 22.6, 3.808, 2.142, 3823.194, "", 561.494, 
  17.65, 23.5, 48.8, "", "", 64.5, 0.555}, 
 {"PNG", "Oceania", "Papua New Guinea", "2020-10-13", 565., 0., 3.429, 7., 
  0., 0., 63.149, 0., 0.383, 0.782, 0., 0., 0.7, "", "", "", "", "", "", "", 
  "", "", "", "", "", "", "", "", "", "", "", "", "", "", "", "", "", "", "", 
  45.37, 8.947027*^6, 18.22, 22.6, 3.808, 2.142, 3823.194, "", 561.494, 
  17.65, 23.5, 48.8, "", "", 64.5, 0.555}, 
 {"PNG", "Oceania", "Papua New Guinea", "2020-10-14", 578., 13., 5.286, 7., 
  0., 0., 64.602, 1.453, 0.591, 0.782, 0., 0., 0.7, "", "", "", "", "", "", 
  "", "", "", "", "", "", "", "", "", "", "", "", "", "", "", "", "", "", "", 
  "", 45.37, 8.947027*^6, 18.22, 22.6, 3.808, 2.142, 3823.194, "", 561.494, 
  17.65, 23.5, 48.8, "", "", 64.5, 0.555}, 
 {"PNG", "Oceania", "Papua New Guinea", "2020-10-15", 578., 0., 4.143, 7., 
  0., 0., 64.602, 0., 0.463, 0.782, 0., 0., 0.69, "", "", "", "", "", "", "", 
  "", "", "", "", "", "", "", "", "", "", "", "", "", "", "", "", "", "", "", 
  45.37, 8.947027*^6, 18.22, 22.6, 3.808, 2.142, 3823.194, "", 561.494, 
  17.65, 23.5, 48.8, "", "", 64.5, 0.555}, 
 {"PNG", "Oceania", "Papua New Guinea", "2020-10-16", 578., 0., 4.143, 7., 
  0., 0., 64.602, 0., 0.463, 0.782, 0., 0., 0.67, "", "", "", "", "", "", "", 
  "", "", "", "", "", "", "", "", "", "", "", "", "", "", "", "", "", "", "", 
  45.37, 8.947027*^6, 18.22, 22.6, 3.808, 2.142, 3823.194, "", 561.494, 
  17.65, 23.5, 48.8, "", "", 64.5, 0.555}, 
 {"PNG", "Oceania", "Papua New Guinea", "2020-10-17", 581., 3., 4.571, 7., 
  0., 0., 64.938, 0.335, 0.511, 0.782, 0., 0., 0.66, "", "", "", "", "", "", 
  "", "", "", "", "", "", "", "", "", "", "", "", "", "", "", "", "", "", "", 
  "", 45.37, 8.947027*^6, 18.22, 22.6, 3.808, 2.142, 3823.194, "", 561.494, 
  17.65, 23.5, 48.8, "", "", 64.5, 0.555}, 
 {"PNG", "Oceania", "Papua New Guinea", "2020-10-18", 581., 0., 3.857, 7., 
  0., 0., 64.938, 0., 0.431, 0.782, 0., 0., 0.65, "", "", "", "", "", "", "", 
  "", "", "", "", "", "", "", "", "", "", "", "", "", "", "", "", "", "", "", 
  45.37, 8.947027*^6, 18.22, 22.6, 3.808, 2.142, 3823.194, "", 561.494, 
  17.65, 23.5, 48.8, "", "", 64.5, 0.555}, 
 {"PNG", "Oceania", "Papua New Guinea", "2020-10-19", 581., 0., 2.286, 7., 
  0., 0., 64.938, 0., 0.255, 0.782, 0., 0., 0.64, "", "", "", "", "", "", "", 
  "", "", "", "", "", "", "", "", "", "", "", "", "", "", "", "", "", "", "", 
  45.37, 8.947027*^6, 18.22, 22.6, 3.808, 2.142, 3823.194, "", 561.494, 
  17.65, 23.5, 48.8, "", "", 64.5, 0.555}, 
 {"PNG", "Oceania", "Papua New Guinea", "2020-10-20", 581., 0., 2.286, 7., 
  0., 0., 64.938, 0., 0.255, 0.782, 0., 0., 0.64, "", "", "", "", "", "", "", 
  "", "", "", "", "", "", "", "", "", "", "", "", "", "", "", "", "", "", "", 
  45.37, 8.947027*^6, 18.22, 22.6, 3.808, 2.142, 3823.194, "", 561.494, 
  17.65, 23.5, 48.8, "", "", 64.5, 0.555}, 
 {"PNG", "Oceania", "Papua New Guinea", "2020-10-21", 581., 0., 0.429, 7., 
  0., 0., 64.938, 0., 0.048, 0.782, 0., 0., 0.63, "", "", "", "", "", "", "", 
  "", "", "", "", "", "", "", "", "", "", "", "", "", "", "", "", "", "", "", 
  45.37, 8.947027*^6, 18.22, 22.6, 3.808, 2.142, 3823.194, "", 561.494, 
  17.65, 23.5, 48.8, "", "", 64.5, 0.555}, 
 {"PNG", "Oceania", "Papua New Guinea", "2020-10-22", 583., 2., 0.714, 7., 
  0., 0., 65.161, 0.224, 0.08, 0.782, 0., 0., 0.64, "", "", "", "", "", "", 
  "", "", "", "", "", "", "", "", "", "", "", "", "", "", "", "", "", "", "", 
  "", 45.37, 8.947027*^6, 18.22, 22.6, 3.808, 2.142, 3823.194, "", 561.494, 
  17.65, 23.5, 48.8, "", "", 64.5, 0.555}, 
 {"PNG", "Oceania", "Papua New Guinea", "2020-10-23", 583., 0., 0.714, 7., 
  0., 0., 65.161, 0., 0.08, 0.782, 0., 0., 0.64, "", "", "", "", "", "", "", 
  "", "", "", "", "", "", "", "", "", "", "", "", "", "", "", "", "", "", "", 
  45.37, 8.947027*^6, 18.22, 22.6, 3.808, 2.142, 3823.194, "", 561.494, 
  17.65, 23.5, 48.8, "", "", 64.5, 0.555}, 
 {"PNG", "Oceania", "Papua New Guinea", "2020-10-24", 583., 0., 0.286, 7., 
  0., 0., 65.161, 0., 0.032, 0.782, 0., 0., 0.64, "", "", "", "", "", "", "", 
  "", "", "", "", "", "", "", "", "", "", "", "", "", "", "", "", "", "", "", 
  45.37, 8.947027*^6, 18.22, 22.6, 3.808, 2.142, 3823.194, "", 561.494, 
  17.65, 23.5, 48.8, "", "", 64.5, 0.555}, 
 {"PNG", "Oceania", "Papua New Guinea", "2020-10-25", 583., 0., 0.286, 7., 
  0., 0., 65.161, 0., 0.032, 0.782, 0., 0., 0.64, "", "", "", "", "", "", "", 
  "", "", "", "", "", "", "", "", "", "", "", "", "", "", "", "", "", "", "", 
  45.37, 8.947027*^6, 18.22, 22.6, 3.808, 2.142, 3823.194, "", 561.494, 
  17.65, 23.5, 48.8, "", "", 64.5, 0.555}, 
 {"PNG", "Oceania", "Papua New Guinea", "2020-10-26", 588., 5., 1., 7., 0., 
  0., 65.72, 0.559, 0.112, 0.782, 0., 0., 0.65, "", "", "", "", "", "", "", 
  "", "", "", "", "", "", "", "", "", "", "", "", "", "", "", "", "", "", "", 
  45.37, 8.947027*^6, 18.22, 22.6, 3.808, 2.142, 3823.194, "", 561.494, 
  17.65, 23.5, 48.8, "", "", 64.5, 0.555}, 
 {"PNG", "Oceania", "Papua New Guinea", "2020-10-27", 588., 0., 1., 7., 0., 
  0., 65.72, 0., 0.112, 0.782, 0., 0., 0.63, "", "", "", "", "", "", "", "", 
  "", "", "", "", "", "", "", "", "", "", "", "", "", "", "", "", "", "", 
  45.37, 8.947027*^6, 18.22, 22.6, 3.808, 2.142, 3823.194, "", 561.494, 
  17.65, 23.5, 48.8, "", "", 64.5, 0.555}, 
 {"PNG", "Oceania", "Papua New Guinea", "2020-10-28", 588., 0., 1., 7., 0., 
  0., 65.72, 0., 0.112, 0.782, 0., 0., 0.62, "", "", "", "", "", "", "", "", 
  "", "", "", "", "", "", "", "", "", "", "", "", "", "", "", "", "", "", 
  45.37, 8.947027*^6, 18.22, 22.6, 3.808, 2.142, 3823.194, "", 561.494, 
  17.65, 23.5, 48.8, "", "", 64.5, 0.555}, 
 {"PNG", "Oceania", "Papua New Guinea", "2020-10-29", 589., 1., 0.857, 7., 
  0., 0., 65.832, 0.112, 0.096, 0.782, 0., 0., 0.62, "", "", "", "", "", "", 
  "", "", "", "", "", "", "", "", "", "", "", "", "", "", "", "", "", "", "", 
  "", 41.67, 8.947027*^6, 18.22, 22.6, 3.808, 2.142, 3823.194, "", 561.494, 
  17.65, 23.5, 48.8, "", "", 64.5, 0.555}, 
 {"PNG", "Oceania", "Papua New Guinea", "2020-10-30", 589., 0., 0.857, 7., 
  0., 0., 65.832, 0., 0.096, 0.782, 0., 0., 0.61, "", "", "", "", "", "", "", 
  "", "", "", "", "", "", "", "", "", "", "", "", "", "", "", "", "", "", "", 
  41.67, 8.947027*^6, 18.22, 22.6, 3.808, 2.142, 3823.194, "", 561.494, 
  17.65, 23.5, 48.8, "", "", 64.5, 0.555}, 
 {"PNG", "Oceania", "Papua New Guinea", "2020-10-31", 589., 0., 0.857, 7., 
  0., 0., 65.832, 0., 0.096, 0.782, 0., 0., 0.61, "", "", "", "", "", "", "", 
  "", "", "", "", "", "", "", "", "", "", "", "", "", "", "", "", "", "", "", 
  41.67, 8.947027*^6, 18.22, 22.6, 3.808, 2.142, 3823.194, "", 561.494, 
  17.65, 23.5, 48.8, "", "", 64.5, 0.555}, 
 {"PNG", "Oceania", "Papua New Guinea", "2020-11-01", 589., 0., 0.857, 7., 
  0., 0., 65.832, 0., 0.096, 0.782, 0., 0., 0.6, "", "", "", "", "", "", "", 
  "", "", "", "", "", "", "", "", "", "", "", "", "", "", "", "", "", "", "", 
  41.67, 8.947027*^6, 18.22, 22.6, 3.808, 2.142, 3823.194, "", 561.494, 
  17.65, 23.5, 48.8, "", "", 64.5, 0.555}, 
 {"PNG", "Oceania", "Papua New Guinea", "2020-11-02", 590., 1., 0.286, 7., 
  0., 0., 65.944, 0.112, 0.032, 0.782, 0., 0., 0.6, "", "", "", "", "", "", 
  "", "", "", "", "", "", "", "", "", "", "", "", "", "", "", "", "", "", "", 
  "", 41.67, 8.947027*^6, 18.22, 22.6, 3.808, 2.142, 3823.194, "", 561.494, 
  17.65, 23.5, 48.8, "", "", 64.5, 0.555}, 
 {"PNG", "Oceania", "Papua New Guinea", "2020-11-03", 597., 7., 1.286, 7., 
  0., 0., 66.726, 0.782, 0.144, 0.782, 0., 0., 0.6, "", "", "", "", "", "", 
  "", "", "", "", "", "", "", "", "", "", "", "", "", "", "", "", "", "", "", 
  "", 41.67, 8.947027*^6, 18.22, 22.6, 3.808, 2.142, 3823.194, "", 561.494, 
  17.65, 23.5, 48.8, "", "", 64.5, 0.555}, 
 {"PNG", "Oceania", "Papua New Guinea", "2020-11-04", 597., 0., 1.286, 7., 
  0., 0., 66.726, 0., 0.144, 0.782, 0., 0., 0.6, "", "", "", "", "", "", "", 
  "", "", "", "", "", "", "", "", "", "", "", "", "", "", "", "", "", "", "", 
  41.67, 8.947027*^6, 18.22, 22.6, 3.808, 2.142, 3823.194, "", 561.494, 
  17.65, 23.5, 48.8, "", "", 64.5, 0.555}, 
 {"PNG", "Oceania", "Papua New Guinea", "2020-11-05", 597., 0., 1.143, 7., 
  0., 0., 66.726, 0., 0.128, 0.782, 0., 0., 0.6, "", "", "", "", "", "", "", 
  "", "", "", "", "", "", "", "", "", "", "", "", "", "", "", "", "", "", "", 
  41.67, 8.947027*^6, 18.22, 22.6, 3.808, 2.142, 3823.194, "", 561.494, 
  17.65, 23.5, 48.8, "", "", 64.5, 0.555}, 
 {"PNG", "Oceania", "Papua New Guinea", "2020-11-06", 597., 0., 1.143, 7., 
  0., 0., 66.726, 0., 0.128, 0.782, 0., 0., 0.61, "", "", "", "", "", "", "", 
  "", "", "", "", "", "", "", "", "", "", "", "", "", "", "", "", "", "", "", 
  41.67, 8.947027*^6, 18.22, 22.6, 3.808, 2.142, 3823.194, "", 561.494, 
  17.65, 23.5, 48.8, "", "", 64.5, 0.555}, 
 {"PNG", "Oceania", "Papua New Guinea", "2020-11-07", 597., 0., 1.143, 7., 
  0., 0., 66.726, 0., 0.128, 0.782, 0., 0., 0.62, "", "", "", "", "", "", "", 
  "", "", "", "", "", "", "", "", "", "", "", "", "", "", "", "", "", "", "", 
  41.67, 8.947027*^6, 18.22, 22.6, 3.808, 2.142, 3823.194, "", 561.494, 
  17.65, 23.5, 48.8, "", "", 64.5, 0.555}, 
 {"PNG", "Oceania", "Papua New Guinea", "2020-11-08", 599., 2., 1.429, 7., 
  0., 0., 66.95, 0.224, 0.16, 0.782, 0., 0., 0.63, "", "", "", "", "", "", 
  "", "", "", "", "", "", "", "", "", "", "", "", "", "", "", "", "", "", "", 
  "", 41.67, 8.947027*^6, 18.22, 22.6, 3.808, 2.142, 3823.194, "", 561.494, 
  17.65, 23.5, 48.8, "", "", 64.5, 0.555}, 
 {"PNG", "Oceania", "Papua New Guinea", "2020-11-09", 599., 0., 1.286, 7., 
  0., 0., 66.95, 0., 0.144, 0.782, 0., 0., 0.63, "", "", "", "", "", "", "", 
  "", "", "", "", "", "", "", "", "", "", "", "", "", "", "", "", "", "", "", 
  41.67, 8.947027*^6, 18.22, 22.6, 3.808, 2.142, 3823.194, "", 561.494, 
  17.65, 23.5, 48.8, "", "", 64.5, 0.555}, 
 {"PNG", "Oceania", "Papua New Guinea", "2020-11-10", 599., 0., 0.286, 7., 
  0., 0., 66.95, 0., 0.032, 0.782, 0., 0., 0.64, "", "", "", "", "", "", "", 
  "", "", "", "", "", "", "", "", "", "", "", "", "", "", "", "", "", "", "", 
  37.96, 8.947027*^6, 18.22, 22.6, 3.808, 2.142, 3823.194, "", 561.494, 
  17.65, 23.5, 48.8, "", "", 64.5, 0.555}, 
 {"PNG", "Oceania", "Papua New Guinea", "2020-11-11", 599., 0., 0.286, 7., 
  0., 0., 66.95, 0., 0.032, 0.782, 0., 0., 0.65, "", "", "", "", "", "", "", 
  "", "", "", "", "", "", "", "", "", "", "", "", "", "", "", "", "", "", "", 
  37.96, 8.947027*^6, 18.22, 22.6, 3.808, 2.142, 3823.194, "", 561.494, 
  17.65, 23.5, 48.8, "", "", 64.5, 0.555}, 
 {"PNG", "Oceania", "Papua New Guinea", "2020-11-12", 599., 0., 0.286, 7., 
  0., 0., 66.95, 0., 0.032, 0.782, 0., 0., 0.66, "", "", "", "", "", "", "", 
  "", "", "", "", "", "", "", "", "", "", "", "", "", "", "", "", "", "", "", 
  37.96, 8.947027*^6, 18.22, 22.6, 3.808, 2.142, 3823.194, "", 561.494, 
  17.65, 23.5, 48.8, "", "", 64.5, 0.555}, 
 {"PNG", "Oceania", "Papua New Guinea", "2020-11-13", 600., 1., 0.429, 7., 
  0., 0., 67.061, 0.112, 0.048, 0.782, 0., 0., 0.68, "", "", "", "", "", "", 
  "", "", "", "", "", "", "", "", "", "", "", "", "", "", "", "", "", "", "", 
  "", 37.96, 8.947027*^6, 18.22, 22.6, 3.808, 2.142, 3823.194, "", 561.494, 
  17.65, 23.5, 48.8, "", "", 64.5, 0.555}, 
 {"PNG", "Oceania", "Papua New Guinea", "2020-11-14", 600., 0., 0.429, 7., 
  0., 0., 67.061, 0., 0.048, 0.782, 0., 0., 0.69, "", "", "", "", "", "", "", 
  "", "", "", "", "", "", "", "", "", "", "", "", "", "", "", "", "", "", "", 
  37.96, 8.947027*^6, 18.22, 22.6, 3.808, 2.142, 3823.194, "", 561.494, 
  17.65, 23.5, 48.8, "", "", 64.5, 0.555}, 
 {"PNG", "Oceania", "Papua New Guinea", "2020-11-15", 602., 2., 0.429, 7., 
  0., 0., 67.285, 0.224, 0.048, 0.782, 0., 0., 0.7, "", "", "", "", "", "", 
  "", "", "", "", "", "", "", "", "", "", "", "", "", "", "", "", "", "", "", 
  "", 37.96, 8.947027*^6, 18.22, 22.6, 3.808, 2.142, 3823.194, "", 561.494, 
  17.65, 23.5, 48.8, "", "", 64.5, 0.555}, 
 {"PNG", "Oceania", "Papua New Guinea", "2020-11-16", 602., 0., 0.429, 7., 
  0., 0., 67.285, 0., 0.048, 0.782, 0., 0., 0.7, "", "", "", "", "", "", "", 
  "", "", "", "", "", "", "", "", "", "", "", "", "", "", "", "", "", "", "", 
  37.96, 8.947027*^6, 18.22, 22.6, 3.808, 2.142, 3823.194, "", 561.494, 
  17.65, 23.5, 48.8, "", "", 64.5, 0.555}, 
 {"PNG", "Oceania", "Papua New Guinea", "2020-11-17", 602., 0., 0.429, 7., 
  0., 0., 67.285, 0., 0.048, 0.782, 0., 0., 0.7, "", "", "", "", "", "", "", 
  "", "", "", "", "", "", "", "", "", "", "", "", "", "", "", "", "", "", "", 
  37.96, 8.947027*^6, 18.22, 22.6, 3.808, 2.142, 3823.194, "", 561.494, 
  17.65, 23.5, 48.8, "", "", 64.5, 0.555}, 
 {"PNG", "Oceania", "Papua New Guinea", "2020-11-18", 604., 2., 0.714, 7., 
  0., 0., 67.508, 0.224, 0.08, 0.782, 0., 0., 0.71, "", "", "", "", "", "", 
  "", "", "", "", "", "", "", "", "", "", "", "", "", "", "", "", "", "", "", 
  "", 37.96, 8.947027*^6, 18.22, 22.6, 3.808, 2.142, 3823.194, "", 561.494, 
  17.65, 23.5, 48.8, "", "", 64.5, 0.555}, 
 {"PNG", "Oceania", "Papua New Guinea", "2020-11-19", 604., 0., 0.714, 7., 
  0., 0., 67.508, 0., 0.08, 0.782, 0., 0., 0.7, "", "", "", "", "", "", "", 
  "", "", "", "", "", "", "", "", "", "", "", "", "", "", "", "", "", "", "", 
  37.96, 8.947027*^6, 18.22, 22.6, 3.808, 2.142, 3823.194, "", 561.494, 
  17.65, 23.5, 48.8, "", "", 64.5, 0.555}, 
 {"PNG", "Oceania", "Papua New Guinea", "2020-11-20", 604., 0., 0.571, 7., 
  0., 0., 67.508, 0., 0.064, 0.782, 0., 0., 0.7, "", "", "", "", "", "", "", 
  "", "", "", "", "", "", "", "", "", "", "", "", "", "", "", "", "", "", "", 
  37.96, 8.947027*^6, 18.22, 22.6, 3.808, 2.142, 3823.194, "", 561.494, 
  17.65, 23.5, 48.8, "", "", 64.5, 0.555}, 
 {"PNG", "Oceania", "Papua New Guinea", "2020-11-21", 604., 0., 0.571, 7., 
  0., 0., 67.508, 0., 0.064, 0.782, 0., 0., 0.7, "", "", "", "", "", "", "", 
  "", "", "", "", "", "", "", "", "", "", "", "", "", "", "", "", "", "", "", 
  37.96, 8.947027*^6, 18.22, 22.6, 3.808, 2.142, 3823.194, "", 561.494, 
  17.65, 23.5, 48.8, "", "", 64.5, 0.555}, 
 {"PNG", "Oceania", "Papua New Guinea", "2020-11-22", 604., 0., 0.286, 7., 
  0., 0., 67.508, 0., 0.032, 0.782, 0., 0., 0.7, "", "", "", "", "", "", "", 
  "", "", "", "", "", "", "", "", "", "", "", "", "", "", "", "", "", "", "", 
  37.96, 8.947027*^6, 18.22, 22.6, 3.808, 2.142, 3823.194, "", 561.494, 
  17.65, 23.5, 48.8, "", "", 64.5, 0.555}, 
 {"PNG", "Oceania", "Papua New Guinea", "2020-11-23", 630., 26., 4., 7., 0., 
  0., 70.414, 2.906, 0.447, 0.782, 0., 0., 0.7, "", "", "", "", "", "", "", 
  "", "", "", "", "", "", "", "", "", "", "", "", "", "", "", "", "", "", "", 
  37.96, 8.947027*^6, 18.22, 22.6, 3.808, 2.142, 3823.194, "", 561.494, 
  17.65, 23.5, 48.8, "", "", 64.5, 0.555}, 
 {"PNG", "Oceania", "Papua New Guinea", "2020-11-24", 630., 0., 4., 7., 0., 
  0., 70.414, 0., 0.447, 0.782, 0., 0., 0.71, "", "", "", "", "", "", "", "", 
  "", "", "", "", "", "", "", "", "", "", "", "", "", "", "", "", "", "", 
  37.96, 8.947027*^6, 18.22, 22.6, 3.808, 2.142, 3823.194, "", 561.494, 
  17.65, 23.5, 48.8, "", "", 64.5, 0.555}, 
 {"PNG", "Oceania", "Papua New Guinea", "2020-11-25", 645., 15., 5.857, 7., 
  0., 0., 72.091, 1.677, 0.655, 0.782, 0., 0., 0.72, "", "", "", "", "", "", 
  "", "", "", "", "", "", "", "", "", "", "", "", "", "", "", "", "", "", "", 
  "", 37.96, 8.947027*^6, 18.22, 22.6, 3.808, 2.142, 3823.194, "", 561.494, 
  17.65, 23.5, 48.8, "", "", 64.5, 0.555}, 
 {"PNG", "Oceania", "Papua New Guinea", "2020-11-26", 645., 0., 5.857, 7., 
  0., 0., 72.091, 0., 0.655, 0.782, 0., 0., 0.71, "", "", "", "", "", "", "", 
  "", "", "", "", "", "", "", "", "", "", "", "", "", "", "", "", "", "", "", 
  37.96, 8.947027*^6, 18.22, 22.6, 3.808, 2.142, 3823.194, "", 561.494, 
  17.65, 23.5, 48.8, "", "", 64.5, 0.555}, 
 {"PNG", "Oceania", "Papua New Guinea", "2020-11-27", 645., 0., 5.857, 7., 
  0., 0., 72.091, 0., 0.655, 0.782, 0., 0., 0.7, "", "", "", "", "", "", "", 
  "", "", "", "", "", "", "", "", "", "", "", "", "", "", "", "", "", "", "", 
  37.96, 8.947027*^6, 18.22, 22.6, 3.808, 2.142, 3823.194, "", 561.494, 
  17.65, 23.5, 48.8, "", "", 64.5, 0.555}, 
 {"PNG", "Oceania", "Papua New Guinea", "2020-11-28", 645., 0., 5.857, 7., 
  0., 0., 72.091, 0., 0.655, 0.782, 0., 0., 0.7, "", "", "", "", "", "", "", 
  "", "", "", "", "", "", "", "", "", "", "", "", "", "", "", "", "", "", "", 
  37.96, 8.947027*^6, 18.22, 22.6, 3.808, 2.142, 3823.194, "", 561.494, 
  17.65, 23.5, 48.8, "", "", 64.5, 0.555}, 
 {"PNG", "Oceania", "Papua New Guinea", "2020-11-29", 645., 0., 5.857, 7., 
  0., 0., 72.091, 0., 0.655, 0.782, 0., 0., 0.7, "", "", "", "", "", "", "", 
  "", "", "", "", "", "", "", "", "", "", "", "", "", "", "", "", "", "", "", 
  37.96, 8.947027*^6, 18.22, 22.6, 3.808, 2.142, 3823.194, "", 561.494, 
  17.65, 23.5, 48.8, "", "", 64.5, 0.555}, 
 {"PNG", "Oceania", "Papua New Guinea", "2020-11-30", 656., 11., 3.714, 7., 
  0., 0., 73.32, 1.229, 0.415, 0.782, 0., 0., 0.71, "", "", "", "", "", "", 
  "", "", "", "", "", "", "", "", "", "", "", "", "", "", "", "", "", "", "", 
  "", 37.96, 8.947027*^6, 18.22, 22.6, 3.808, 2.142, 3823.194, "", 561.494, 
  17.65, 23.5, 48.8, "", "", 64.5, 0.555}, 
 {"PNG", "Oceania", "Papua New Guinea", "2020-12-01", 669., 13., 5.571, 7., 
  0., 0., 74.773, 1.453, 0.623, 0.782, 0., 0., 0.69, "", "", "", "", "", "", 
  "", "", "", "", "", "", "", "", "", "", "", "", "", "", "", "", "", "", "", 
  "", 37.96, 8.947027*^6, 18.22, 22.6, 3.808, 2.142, 3823.194, "", 561.494, 
  17.65, 23.5, 48.8, "", "", 64.5, 0.555}, 
 {"PNG", "Oceania", "Papua New Guinea", "2020-12-02", 669., 0., 3.429, 7., 
  0., 0., 74.773, 0., 0.383, 0.782, 0., 0., 0.67, "", "", "", "", "", "", "", 
  "", "", "", "", "", "", "", "", "", "", "", "", "", "", "", "", "", "", "", 
  37.96, 8.947027*^6, 18.22, 22.6, 3.808, 2.142, 3823.194, "", 561.494, 
  17.65, 23.5, 48.8, "", "", 64.5, 0.555}, 
 {"PNG", "Oceania", "Papua New Guinea", "2020-12-03", 671., 2., 3.714, 7., 
  0., 0., 74.997, 0.224, 0.415, 0.782, 0., 0., 0.65, "", "", "", "", "", "", 
  "", "", "", "", "", "", "", "", "", "", "", "", "", "", "", "", "", "", "", 
  "", 37.96, 8.947027*^6, 18.22, 22.6, 3.808, 2.142, 3823.194, "", 561.494, 
  17.65, 23.5, 48.8, "", "", 64.5, 0.555}, 
 {"PNG", "Oceania", "Papua New Guinea", "2020-12-04", 671., 0., 3.714, 7., 
  0., 0., 74.997, 0., 0.415, 0.782, 0., 0., 0.63, "", "", "", "", "", "", "", 
  "", "", "", "", "", "", "", "", "", "", "", "", "", "", "", "", "", "", "", 
  37.96, 8.947027*^6, 18.22, 22.6, 3.808, 2.142, 3823.194, "", 561.494, 
  17.65, 23.5, 48.8, "", "", 64.5, 0.555}, 
 {"PNG", "Oceania", "Papua New Guinea", "2020-12-05", 671., 0., 3.714, 7., 
  0., 0., 74.997, 0., 0.415, 0.782, 0., 0., 0.61, "", "", "", "", "", "", "", 
  "", "", "", "", "", "", "", "", "", "", "", "", "", "", "", "", "", "", "", 
  37.96, 8.947027*^6, 18.22, 22.6, 3.808, 2.142, 3823.194, "", 561.494, 
  17.65, 23.5, 48.8, "", "", 64.5, 0.555}, 
 {"PNG", "Oceania", "Papua New Guinea", "2020-12-06", 671., 0., 3.714, 7., 
  0., 0., 74.997, 0., 0.415, 0.782, 0., 0., 0.6, "", "", "", "", "", "", "", 
  "", "", "", "", "", "", "", "", "", "", "", "", "", "", "", "", "", "", "", 
  37.96, 8.947027*^6, 18.22, 22.6, 3.808, 2.142, 3823.194, "", 561.494, 
  17.65, 23.5, 48.8, "", "", 64.5, 0.555}, 
 {"PNG", "Oceania", "Papua New Guinea", "2020-12-07", 671., 0., 2.143, 7., 
  0., 0., 74.997, 0., 0.24, 0.782, 0., 0., 0.59, "", "", "", "", "", "", "", 
  "", "", "", "", "", "", "", "", "", "", "", "", "", "", "", "", "", "", "", 
  37.96, 8.947027*^6, 18.22, 22.6, 3.808, 2.142, 3823.194, "", 561.494, 
  17.65, 23.5, 48.8, "", "", 64.5, 0.555}, 
 {"PNG", "Oceania", "Papua New Guinea", "2020-12-08", 684., 13., 2.143, 7., 
  0., 0., 76.45, 1.453, 0.24, 0.782, 0., 0., 0.58, "", "", "", "", "", "", 
  "", "", "", "", "", "", "", "", "", "", "", "", "", "", "", "", "", "", "", 
  "", 37.96, 8.947027*^6, 18.22, 22.6, 3.808, 2.142, 3823.194, "", 561.494, 
  17.65, 23.5, 48.8, "", "", 64.5, 0.555}, 
 {"PNG", "Oceania", "Papua New Guinea", "2020-12-09", 684., 0., 2.143, 7., 
  0., 0., 76.45, 0., 0.24, 0.782, 0., 0., 0.57, "", "", "", "", "", "", "", 
  "", "", "", "", "", "", "", "", "", "", "", "", "", "", "", "", "", "", "", 
  37.96, 8.947027*^6, 18.22, 22.6, 3.808, 2.142, 3823.194, "", 561.494, 
  17.65, 23.5, 48.8, "", "", 64.5, 0.555}, 
 {"PNG", "Oceania", "Papua New Guinea", "2020-12-10", 684., 0., 1.857, 7., 
  0., 0., 76.45, 0., 0.208, 0.782, 0., 0., 0.57, "", "", "", "", "", "", "", 
  "", "", "", "", "", "", "", "", "", "", "", "", "", "", "", "", "", "", "", 
  37.96, 8.947027*^6, 18.22, 22.6, 3.808, 2.142, 3823.194, "", 561.494, 
  17.65, 23.5, 48.8, "", "", 64.5, 0.555}, 
 {"PNG", "Oceania", "Papua New Guinea", "2020-12-11", 720., 36., 7., 8., 1., 
  0.143, 80.474, 4.024, 0.782, 0.894, 0.112, 0.016, 0.57, "", "", "", "", "", 
  "", "", "", "", "", "", "", "", "", "", "", "", "", "", "", "", "", "", "", 
  "", "", 37.96, 8.947027*^6, 18.22, 22.6, 3.808, 2.142, 3823.194, "", 
  561.494, 17.65, 23.5, 48.8, "", "", 64.5, 0.555}, 
 {"PNG", "Oceania", "Papua New Guinea", "2020-12-12", 720., 0., 7., 8., 0., 
  0.143, 80.474, 0., 0.782, 0.894, 0., 0.016, 0.57, "", "", "", "", "", "", 
  "", "", "", "", "", "", "", "", "", "", "", "", "", "", "", "", "", "", "", 
  "", 37.96, 8.947027*^6, 18.22, 22.6, 3.808, 2.142, 3823.194, "", 561.494, 
  17.65, 23.5, 48.8, "", "", 64.5, 0.555}, 
 {"PNG", "Oceania", "Papua New Guinea", "2020-12-13", 725., 5., 7.714, 8., 
  0., 0.143, 81.033, 0.559, 0.862, 0.894, 0., 0.016, 0.57, "", "", "", "", 
  "", "", "", "", "", "", "", "", "", "", "", "", "", "", "", "", "", "", "", 
  "", "", "", 37.96, 8.947027*^6, 18.22, 22.6, 3.808, 2.142, 3823.194, "", 
  561.494, 17.65, 23.5, 48.8, "", "", 64.5, 0.555}, 
 {"PNG", "Oceania", "Papua New Guinea", "2020-12-14", 725., 0., 7.714, 8., 
  0., 0.143, 81.033, 0., 0.862, 0.894, 0., 0.016, 0.57, "", "", "", "", "", 
  "", "", "", "", "", "", "", "", "", "", "", "", "", "", "", "", "", "", "", 
  "", "", 37.96, 8.947027*^6, 18.22, 22.6, 3.808, 2.142, 3823.194, "", 
  561.494, 17.65, 23.5, 48.8, "", "", 64.5, 0.555}, 
 {"PNG", "Oceania", "Papua New Guinea", "2020-12-15", 729., 4., 6.429, 8., 
  0., 0.143, 81.48, 0.447, 0.719, 0.894, 0., 0.016, 0.58, "", "", "", "", "", 
  "", "", "", "", "", "", "", "", "", "", "", "", "", "", "", "", "", "", "", 
  "", "", 37.96, 8.947027*^6, 18.22, 22.6, 3.808, 2.142, 3823.194, "", 
  561.494, 17.65, 23.5, 48.8, "", "", 64.5, 0.555}, 
 {"PNG", "Oceania", "Papua New Guinea", "2020-12-16", 729., 0., 6.429, 8., 
  0., 0.143, 81.48, 0., 0.719, 0.894, 0., 0.016, 0.58, "", "", "", "", "", 
  "", "", "", "", "", "", "", "", "", "", "", "", "", "", "", "", "", "", "", 
  "", "", 37.96, 8.947027*^6, 18.22, 22.6, 3.808, 2.142, 3823.194, "", 
  561.494, 17.65, 23.5, 48.8, "", "", 64.5, 0.555}, 
 {"PNG", "Oceania", "Papua New Guinea", "2020-12-17", 760., 31., 10.857, 8., 
  0., 0.143, 84.944, 3.465, 1.213, 0.894, 0., 0.016, 0.59, "", "", "", "", 
  "", "", "", "", "", "", "", "", "", "", "", "", "", "", "", "", "", "", "", 
  "", "", "", 37.96, 8.947027*^6, 18.22, 22.6, 3.808, 2.142, 3823.194, "", 
  561.494, 17.65, 23.5, 48.8, "", "", 64.5, 0.555}, 
 {"PNG", "Oceania", "Papua New Guinea", "2020-12-18", 760., 0., 5.714, 8., 
  0., 0., 84.944, 0., 0.639, 0.894, 0., 0., 0.57, "", "", "", "", "", "", "", 
  "", "", "", "", "", "", "", "", "", "", "", "", "", "", "", "", "", "", "", 
  37.96, 8.947027*^6, 18.22, 22.6, 3.808, 2.142, 3823.194, "", 561.494, 
  17.65, 23.5, 48.8, "", "", 64.5, 0.555}, 
 {"PNG", "Oceania", "Papua New Guinea", "2020-12-19", 760., 0., 5.714, 8., 
  0., 0., 84.944, 0., 0.639, 0.894, 0., 0., 0.54, "", "", "", "", "", "", "", 
  "", "", "", "", "", "", "", "", "", "", "", "", "", "", "", "", "", "", "", 
  37.96, 8.947027*^6, 18.22, 22.6, 3.808, 2.142, 3823.194, "", 561.494, 
  17.65, 23.5, 48.8, "", "", 64.5, 0.555}, 
 {"PNG", "Oceania", "Papua New Guinea", "2020-12-20", 760., 0., 5., 8., 0., 
  0., 84.944, 0., 0.559, 0.894, 0., 0., 0.52, "", "", "", "", "", "", "", "", 
  "", "", "", "", "", "", "", "", "", "", "", "", "", "", "", "", "", "", 
  37.96, 8.947027*^6, 18.22, 22.6, 3.808, 2.142, 3823.194, "", 561.494, 
  17.65, 23.5, 48.8, "", "", 64.5, 0.555}, 
 {"PNG", "Oceania", "Papua New Guinea", "2020-12-21", 761., 1., 5.143, 9., 
  1., 0.143, 85.056, 0.112, 0.575, 1.006, 0.112, 0.016, 0.5, "", "", "", "", 
  "", "", "", "", "", "", "", "", "", "", "", "", "", "", "", "", "", "", "", 
  "", "", "", 37.96, 8.947027*^6, 18.22, 22.6, 3.808, 2.142, 3823.194, "", 
  561.494, 17.65, 23.5, 48.8, "", "", 64.5, 0.555}, 
 {"PNG", "Oceania", "Papua New Guinea", "2020-12-22", 761., 0., 4.571, 9., 
  0., 0.143, 85.056, 0., 0.511, 1.006, 0., 0.016, 0.49, "", "", "", "", "", 
  "", "", "", "", "", "", "", "", "", "", "", "", "", "", "", "", "", "", "", 
  "", "", 37.96, 8.947027*^6, 18.22, 22.6, 3.808, 2.142, 3823.194, "", 
  561.494, 17.65, 23.5, 48.8, "", "", 64.5, 0.555}, 
 {"PNG", "Oceania", "Papua New Guinea", "2020-12-23", 761., 0., 4.571, 9., 
  0., 0.143, 85.056, 0., 0.511, 1.006, 0., 0.016, 0.47, "", "", "", "", "", 
  "", "", "", "", "", "", "", "", "", "", "", "", "", "", "", "", "", "", "", 
  "", "", 37.96, 8.947027*^6, 18.22, 22.6, 3.808, 2.142, 3823.194, "", 
  561.494, 17.65, 23.5, 48.8, "", "", 64.5, 0.555}, 
 {"PNG", "Oceania", "Papua New Guinea", "2020-12-24", 780., 19., 2.857, 9., 
  0., 0.143, 87.18, 2.124, 0.319, 1.006, 0., 0.016, 0.46, "", "", "", "", "", 
  "", "", "", "", "", "", "", "", "", "", "", "", "", "", "", "", "", "", "", 
  "", "", 37.96, 8.947027*^6, 18.22, 22.6, 3.808, 2.142, 3823.194, "", 
  561.494, 17.65, 23.5, 48.8, "", "", 64.5, 0.555}, 
 {"PNG", "Oceania", "Papua New Guinea", "2020-12-25", 780., 0., 2.857, 9., 
  0., 0.143, 87.18, 0., 0.319, 1.006, 0., 0.016, 0.45, "", "", "", "", "", 
  "", "", "", "", "", "", "", "", "", "", "", "", "", "", "", "", "", "", "", 
  "", "", 37.96, 8.947027*^6, 18.22, 22.6, 3.808, 2.142, 3823.194, "", 
  561.494, 17.65, 23.5, 48.8, "", "", 64.5, 0.555}, 
 {"PNG", "Oceania", "Papua New Guinea", "2020-12-26", 780., 0., 2.857, 9., 
  0., 0.143, 87.18, 0., 0.319, 1.006, 0., 0.016, 0.44, "", "", "", "", "", 
  "", "", "", "", "", "", "", "", "", "", "", "", "", "", "", "", "", "", "", 
  "", "", 37.96, 8.947027*^6, 18.22, 22.6, 3.808, 2.142, 3823.194, "", 
  561.494, 17.65, 23.5, 48.8, "", "", 64.5, 0.555}, 
 {"PNG", "Oceania", "Papua New Guinea", "2020-12-27", 780., 0., 2.857, 9., 
  0., 0.143, 87.18, 0., 0.319, 1.006, 0., 0.016, 0.43, "", "", "", "", "", 
  "", "", "", "", "", "", "", "", "", "", "", "", "", "", "", "", "", "", "", 
  "", "", 37.96, 8.947027*^6, 18.22, 22.6, 3.808, 2.142, 3823.194, "", 
  561.494, 17.65, 23.5, 48.8, "", "", 64.5, 0.555}, 
 {"PNG", "Oceania", "Papua New Guinea", "2020-12-28", 780., 0., 2.714, 9., 
  0., 0., 87.18, 0., 0.303, 1.006, 0., 0., 0.42, "", "", "", "", "", "", "", 
  "", "", "", "", "", "", "", "", "", "", "", "", "", "", "", "", "", "", "", 
  29.63, 8.947027*^6, 18.22, 22.6, 3.808, 2.142, 3823.194, "", 561.494, 
  17.65, 23.5, 48.8, "", "", 64.5, 0.555}, 
 {"PNG", "Oceania", "Papua New Guinea", "2020-12-29", 780., 0., 2.714, 9., 
  0., 0., 87.18, 0., 0.303, 1.006, 0., 0., 0.41, "", "", "", "", "", "", "", 
  "", "", "", "", "", "", "", "", "", "", "", "", "", "", "", "", "", "", "", 
  29.63, 8.947027*^6, 18.22, 22.6, 3.808, 2.142, 3823.194, "", 561.494, 
  17.65, 23.5, 48.8, "", "", 64.5, 0.555}, 
 {"PNG", "Oceania", "Papua New Guinea", "2020-12-30", 780., 0., 2.714, 9., 
  0., 0., 87.18, 0., 0.303, 1.006, 0., 0., 0.41, "", "", "", "", "", "", "", 
  "", "", "", "", "", "", "", "", "", "", "", "", "", "", "", "", "", "", "", 
  29.63, 8.947027*^6, 18.22, 22.6, 3.808, 2.142, 3823.194, "", 561.494, 
  17.65, 23.5, 48.8, "", "", 64.5, 0.555}, 
 {"PNG", "Oceania", "Papua New Guinea", "2020-12-31", 780., 0., 0., 9., 0., 
  0., 87.18, 0., 0., 1.006, 0., 0., 0.4, "", "", "", "", "", "", "", "", "", 
  "", "", "", "", "", "", "", "", "", "", "", "", "", "", "", "", "", 29.63, 
  8.947027*^6, 18.22, 22.6, 3.808, 2.142, 3823.194, "", 561.494, 17.65, 23.5, 
  48.8, "", "", 64.5, 0.555}, {"PNG", "Oceania", "Papua New Guinea", 
  "2021-01-01", 780., 0., 0., 9., 0., 0., 87.18, 0., 0., 1.006, 0., 0., 0.41, 
  "", "", "", "", "", "", "", "", "", "", "", "", "", "", "", "", "", "", "", 
  "", "", "", "", "", "", "", 29.63, 8.947027*^6, 18.22, 22.6, 3.808, 2.142, 
  3823.194, "", 561.494, 17.65, 23.5, 48.8, "", "", 64.5, 0.555}, 
 {"PNG", "Oceania", "Papua New Guinea", "2021-01-02", 780., 0., 0., 9., 0., 
  0., 87.18, 0., 0., 1.006, 0., 0., 0.41, "", "", "", "", "", "", "", "", "", 
  "", "", "", "", "", "", "", "", "", "", "", "", "", "", "", "", "", 29.63, 
  8.947027*^6, 18.22, 22.6, 3.808, 2.142, 3823.194, "", 561.494, 17.65, 23.5, 
  48.8, "", "", 64.5, 0.555}, {"PNG", "Oceania", "Papua New Guinea", 
  "2021-01-03", 799., 19., 2.714, 9., 0., 0., 89.303, 2.124, 0.303, 1.006, 
  0., 0., 0.41, "", "", "", "", "", "", "", "", "", "", "", "", "", "", "", 
  "", "", "", "", "", "", "", "", "", "", "", 64.35, 8.947027*^6, 18.22, 
  22.6, 3.808, 2.142, 3823.194, "", 561.494, 17.65, 23.5, 48.8, "", "", 64.5, 
  0.555}, {"PNG", "Oceania", "Papua New Guinea", "2021-01-04", 799., 0., 
  2.714, 9., 0., 0., 89.303, 0., 0.303, 1.006, 0., 0., 0.41, "", "", "", "", 
  "", "", "", "", "", "", "", "", "", "", "", "", "", "", "", "", "", "", "", 
  "", "", "", 64.35, 8.947027*^6, 18.22, 22.6, 3.808, 2.142, 3823.194, "", 
  561.494, 17.65, 23.5, 48.8, "", "", 64.5, 0.555}, 
 {"PNG", "Oceania", "Papua New Guinea", "2021-01-05", 799., 0., 2.714, 9., 
  0., 0., 89.303, 0., 0.303, 1.006, 0., 0., 0.42, "", "", "", "", "", "", "", 
  "", "", "", "", "", "", "", "", "", "", "", "", "", "", "", "", "", "", "", 
  64.35, 8.947027*^6, 18.22, 22.6, 3.808, 2.142, 3823.194, "", 561.494, 
  17.65, 23.5, 48.8, "", "", 64.5, 0.555}, 
 {"PNG", "Oceania", "Papua New Guinea", "2021-01-06", 799., 0., 2.714, 9., 
  0., 0., 89.303, 0., 0.303, 1.006, 0., 0., 0.43, "", "", "", "", "", "", "", 
  "", "", "", "", "", "", "", "", "", "", "", "", "", "", "", "", "", "", "", 
  64.35, 8.947027*^6, 18.22, 22.6, 3.808, 2.142, 3823.194, "", 561.494, 
  17.65, 23.5, 48.8, "", "", 64.5, 0.555}, 
 {"PNG", "Oceania", "Papua New Guinea", "2021-01-07", 799., 0., 2.714, 9., 
  0., 0., 89.303, 0., 0.303, 1.006, 0., 0., 0.43, "", "", "", "", "", "", "", 
  "", "", "", "", "", "", "", "", "", "", "", "", "", "", "", "", "", "", "", 
  64.35, 8.947027*^6, 18.22, 22.6, 3.808, 2.142, 3823.194, "", 561.494, 
  17.65, 23.5, 48.8, "", "", 64.5, 0.555}, 
 {"PNG", "Oceania", "Papua New Guinea", "2021-01-08", 811., 12., 4.429, 9., 
  0., 0., 90.645, 1.341, 0.495, 1.006, 0., 0., 0.45, "", "", "", "", "", "", 
  "", "", "", "", "", "", "", "", "", "", "", "", "", "", "", "", "", "", "", 
  "", 64.35, 8.947027*^6, 18.22, 22.6, 3.808, 2.142, 3823.194, "", 561.494, 
  17.65, 23.5, 48.8, "", "", 64.5, 0.555}, 
 {"PNG", "Oceania", "Papua New Guinea", "2021-01-09", 811., 0., 4.429, 9., 
  0., 0., 90.645, 0., 0.495, 1.006, 0., 0., 0.46, "", "", "", "", "", "", "", 
  "", "", "", "", "", "", "", "", "", "", "", "", "", "", "", "", "", "", "", 
  64.35, 8.947027*^6, 18.22, 22.6, 3.808, 2.142, 3823.194, "", 561.494, 
  17.65, 23.5, 48.8, "", "", 64.5, 0.555}, 
 {"PNG", "Oceania", "Papua New Guinea", "2021-01-10", 811., 0., 1.714, 9., 
  0., 0., 90.645, 0., 0.192, 1.006, 0., 0., 0.48, "", "", "", "", "", "", "", 
  "", "", "", "", "", "", "", "", "", "", "", "", "", "", "", "", "", "", "", 
  64.35, 8.947027*^6, 18.22, 22.6, 3.808, 2.142, 3823.194, "", 561.494, 
  17.65, 23.5, 48.8, "", "", 64.5, 0.555}, 
 {"PNG", "Oceania", "Papua New Guinea", "2021-01-11", 819., 8., 2.857, 9., 
  0., 0., 91.539, 0.894, 0.319, 1.006, 0., 0., 0.49, "", "", "", "", "", "", 
  "", "", "", "", "", "", "", "", "", "", "", "", "", "", "", "", "", "", "", 
  "", 64.35, 8.947027*^6, 18.22, 22.6, 3.808, 2.142, 3823.194, "", 561.494, 
  17.65, 23.5, 48.8, "", "", 64.5, 0.555}, 
 {"PNG", "Oceania", "Papua New Guinea", "2021-01-12", 823., 4., 3.429, 9., 
  0., 0., 91.986, 0.447, 0.383, 1.006, 0., 0., 0.49, "", "", "", "", "", "", 
  "", "", "", "", "", "", "", "", "", "", "", "", "", "", "", "", "", "", "", 
  "", 64.35, 8.947027*^6, 18.22, 22.6, 3.808, 2.142, 3823.194, "", 561.494, 
  17.65, 23.5, 48.8, "", "", 64.5, 0.555}, 
 {"PNG", "Oceania", "Papua New Guinea", "2021-01-13", 833., 10., 4.857, 9., 
  0., 0., 93.104, 1.118, 0.543, 1.006, 0., 0., 0.49, "", "", "", "", "", "", 
  "", "", "", "", "", "", "", "", "", "", "", "", "", "", "", "", "", "", "", 
  "", 64.35, 8.947027*^6, 18.22, 22.6, 3.808, 2.142, 3823.194, "", 561.494, 
  17.65, 23.5, 48.8, "", "", 64.5, 0.555}, 
 {"PNG", "Oceania", "Papua New Guinea", "2021-01-14", 834., 1., 5., 9., 0., 
  0., 93.215, 0.112, 0.559, 1.006, 0., 0., 0.48, "", "", "", "", "", "", "", 
  "", "", "", "", "", "", "", "", "", "", "", "", "", "", "", "", "", "", "", 
  64.35, 8.947027*^6, 18.22, 22.6, 3.808, 2.142, 3823.194, "", 561.494, 
  17.65, 23.5, 48.8, "", "", 64.5, 0.555}, 
 {"PNG", "Oceania", "Papua New Guinea", "2021-01-15", 834., 0., 3.286, 9., 
  0., 0., 93.215, 0., 0.367, 1.006, 0., 0., 0.47, "", "", "", "", "", "", "", 
  "", "", "", "", "", "", "", "", "", "", "", "", "", "", "", "", "", "", "", 
  64.35, 8.947027*^6, 18.22, 22.6, 3.808, 2.142, 3823.194, "", 561.494, 
  17.65, 23.5, 48.8, "", "", 64.5, 0.555}, 
 {"PNG", "Oceania", "Papua New Guinea", "2021-01-16", 834., 0., 3.286, 9., 
  0., 0., 93.215, 0., 0.367, 1.006, 0., 0., 0.46, "", "", "", "", "", "", "", 
  "", "", "", "", "", "", "", "", "", "", "", "", "", "", "", "", "", "", "", 
  64.35, 8.947027*^6, 18.22, 22.6, 3.808, 2.142, 3823.194, "", 561.494, 
  17.65, 23.5, 48.8, "", "", 64.5, 0.555}, 
 {"PNG", "Oceania", "Papua New Guinea", "2021-01-17", 834., 0., 3.286, 9., 
  0., 0., 93.215, 0., 0.367, 1.006, 0., 0., 0.45, "", "", "", "", "", "", "", 
  "", "", "", "", "", "", "", "", "", "", "", "", "", "", "", "", "", "", "", 
  64.35, 8.947027*^6, 18.22, 22.6, 3.808, 2.142, 3823.194, "", 561.494, 
  17.65, 23.5, 48.8, "", "", 64.5, 0.555}, 
 {"PNG", "Oceania", "Papua New Guinea", "2021-01-18", 834., 0., 2.143, 9., 
  0., 0., 93.215, 0., 0.24, 1.006, 0., 0., 0.45, "", "", "", "", "", "", "", 
  "", "", "", "", "", "", "", "", "", "", "", "", "", "", "", "", "", "", "", 
  64.35, 8.947027*^6, 18.22, 22.6, 3.808, 2.142, 3823.194, "", 561.494, 
  17.65, 23.5, 48.8, "", "", 64.5, 0.555}, 
 {"PNG", "Oceania", "Papua New Guinea", "2021-01-19", 834., 0., 1.571, 9., 
  0., 0., 93.215, 0., 0.176, 1.006, 0., 0., 0.44, "", "", "", "", "", "", "", 
  "", "", "", "", "", "", "", "", "", "", "", "", "", "", "", "", "", "", "", 
  64.35, 8.947027*^6, 18.22, 22.6, 3.808, 2.142, 3823.194, "", 561.494, 
  17.65, 23.5, 48.8, "", "", 64.5, 0.555}, 
 {"PNG", "Oceania", "Papua New Guinea", "2021-01-20", 835., 1., 0.286, 9., 
  0., 0., 93.327, 0.112, 0.032, 1.006, 0., 0., 0.44, "", "", "", "", "", "", 
  "", "", "", "", "", "", "", "", "", "", "", "", "", "", "", "", "", "", "", 
  "", 59.72, 8.947027*^6, 18.22, 22.6, 3.808, 2.142, 3823.194, "", 561.494, 
  17.65, 23.5, 48.8, "", "", 64.5, 0.555}, 
 {"PNG", "Oceania", "Papua New Guinea", "2021-01-21", 835., 0., 0.143, 9., 
  0., 0., 93.327, 0., 0.016, 1.006, 0., 0., 0.44, "", "", "", "", "", "", "", 
  "", "", "", "", "", "", "", "", "", "", "", "", "", "", "", "", "", "", "", 
  59.72, 8.947027*^6, 18.22, 22.6, 3.808, 2.142, 3823.194, "", 561.494, 
  17.65, 23.5, 48.8, "", "", 64.5, 0.555}, 
 {"PNG", "Oceania", "Papua New Guinea", "2021-01-22", 835., 0., 0.143, 9., 
  0., 0., 93.327, 0., 0.016, 1.006, 0., 0., 0.44, "", "", "", "", "", "", "", 
  "", "", "", "", "", "", "", "", "", "", "", "", "", "", "", "", "", "", "", 
  59.72, 8.947027*^6, 18.22, 22.6, 3.808, 2.142, 3823.194, "", 561.494, 
  17.65, 23.5, 48.8, "", "", 64.5, 0.555}, 
 {"PNG", "Oceania", "Papua New Guinea", "2021-01-23", 835., 0., 0.143, 9., 
  0., 0., 93.327, 0., 0.016, 1.006, 0., 0., 0.45, "", "", "", "", "", "", "", 
  "", "", "", "", "", "", "", "", "", "", "", "", "", "", "", "", "", "", "", 
  59.72, 8.947027*^6, 18.22, 22.6, 3.808, 2.142, 3823.194, "", 561.494, 
  17.65, 23.5, 48.8, "", "", 64.5, 0.555}, 
 {"PNG", "Oceania", "Papua New Guinea", "2021-01-24", 835., 0., 0.143, 9., 
  0., 0., 93.327, 0., 0.016, 1.006, 0., 0., 0.45, "", "", "", "", "", "", "", 
  "", "", "", "", "", "", "", "", "", "", "", "", "", "", "", "", "", "", "", 
  59.72, 8.947027*^6, 18.22, 22.6, 3.808, 2.142, 3823.194, "", 561.494, 
  17.65, 23.5, 48.8, "", "", 64.5, 0.555}, 
 {"PNG", "Oceania", "Papua New Guinea", "2021-01-25", 835., 0., 0.143, 9., 
  0., 0., 93.327, 0., 0.016, 1.006, 0., 0., 0.45, "", "", "", "", "", "", "", 
  "", "", "", "", "", "", "", "", "", "", "", "", "", "", "", "", "", "", "", 
  59.72, 8.947027*^6, 18.22, 22.6, 3.808, 2.142, 3823.194, "", 561.494, 
  17.65, 23.5, 48.8, "", "", 64.5, 0.555}, 
 {"PNG", "Oceania", "Papua New Guinea", "2021-01-26", 850., 15., 2.286, 9., 
  0., 0., 95.004, 1.677, 0.255, 1.006, 0., 0., 0.46, "", "", "", "", "", "", 
  "", "", "", "", "", "", "", "", "", "", "", "", "", "", "", "", "", "", "", 
  "", 59.72, 8.947027*^6, 18.22, 22.6, 3.808, 2.142, 3823.194, "", 561.494, 
  17.65, 23.5, 48.8, "", "", 64.5, 0.555}, 
 {"PNG", "Oceania", "Papua New Guinea", "2021-01-27", 851., 1., 2.286, 9., 
  0., 0., 95.115, 0.112, 0.255, 1.006, 0., 0., 0.47, "", "", "", "", "", "", 
  "", "", "", "", "", "", "", "", "", "", "", "", "", "", "", "", "", "", "", 
  "", 59.72, 8.947027*^6, 18.22, 22.6, 3.808, 2.142, 3823.194, "", 561.494, 
  17.65, 23.5, 48.8, "", "", 64.5, 0.555}, 
 {"PNG", "Oceania", "Papua New Guinea", "2021-01-28", 851., 0., 2.286, 9., 
  0., 0., 95.115, 0., 0.255, 1.006, 0., 0., 0.48, "", "", "", "", "", "", "", 
  "", "", "", "", "", "", "", "", "", "", "", "", "", "", "", "", "", "", "", 
  59.72, 8.947027*^6, 18.22, 22.6, 3.808, 2.142, 3823.194, "", 561.494, 
  17.65, 23.5, 48.8, "", "", 64.5, 0.555}, 
 {"PNG", "Oceania", "Papua New Guinea", "2021-01-29", 851., 0., 2.286, 9., 
  0., 0., 95.115, 0., 0.255, 1.006, 0., 0., 0.49, "", "", "", "", "", "", "", 
  "", "", "", "", "", "", "", "", "", "", "", "", "", "", "", "", "", "", "", 
  59.72, 8.947027*^6, 18.22, 22.6, 3.808, 2.142, 3823.194, "", 561.494, 
  17.65, 23.5, 48.8, "", "", 64.5, 0.555}, 
 {"PNG", "Oceania", "Papua New Guinea", "2021-01-30", 851., 0., 2.286, 9., 
  0., 0., 95.115, 0., 0.255, 1.006, 0., 0., 0.5, "", "", "", "", "", "", "", 
  "", "", "", "", "", "", "", "", "", "", "", "", "", "", "", "", "", "", "", 
  59.72, 8.947027*^6, 18.22, 22.6, 3.808, 2.142, 3823.194, "", 561.494, 
  17.65, 23.5, 48.8, "", "", 64.5, 0.555}, 
 {"PNG", "Oceania", "Papua New Guinea", "2021-01-31", 851., 0., 2.286, 9., 
  0., 0., 95.115, 0., 0.255, 1.006, 0., 0., 0.52, "", "", "", "", "", "", "", 
  "", "", "", "", "", "", "", "", "", "", "", "", "", "", "", "", "", "", "", 
  59.72, 8.947027*^6, 18.22, 22.6, 3.808, 2.142, 3823.194, "", 561.494, 
  17.65, 23.5, 48.8, "", "", 64.5, 0.555}, 
 {"PNG", "Oceania", "Papua New Guinea", "2021-02-01", 867., 16., 4.571, 9., 
  0., 0., 96.904, 1.788, 0.511, 1.006, 0., 0., 0.53, "", "", "", "", "", "", 
  "", "", "", "", "", "", "", "", "", "", "", "", "", "", "", "", "", "", "", 
  "", 59.72, 8.947027*^6, 18.22, 22.6, 3.808, 2.142, 3823.194, "", 561.494, 
  17.65, 23.5, 48.8, "", "", 64.5, 0.555}, 
 {"PNG", "Oceania", "Papua New Guinea", "2021-02-02", 867., 0., 2.429, 9., 
  0., 0., 96.904, 0., 0.271, 1.006, 0., 0., 0.55, "", "", "", "", "", "", "", 
  "", "", "", "", "", "", "", "", "", "", "", "", "", "", "", "", "", "", "", 
  44.91, 8.947027*^6, 18.22, 22.6, 3.808, 2.142, 3823.194, "", 561.494, 
  17.65, 23.5, 48.8, "", "", 64.5, 0.555}, 
 {"PNG", "Oceania", "Papua New Guinea", "2021-02-03", 867., 0., 2.286, 9., 
  0., 0., 96.904, 0., 0.255, 1.006, 0., 0., 0.57, "", "", "", "", "", "", "", 
  "", "", "", "", "", "", "", "", "", "", "", "", "", "", "", "", "", "", "", 
  44.91, 8.947027*^6, 18.22, 22.6, 3.808, 2.142, 3823.194, "", 561.494, 
  17.65, 23.5, 48.8, "", "", 64.5, 0.555}, 
 {"PNG", "Oceania", "Papua New Guinea", "2021-02-04", 867., 0., 2.286, 9., 
  0., 0., 96.904, 0., 0.255, 1.006, 0., 0., 0.59, "", "", "", "", "", "", "", 
  "", "", "", "", "", "", "", "", "", "", "", "", "", "", "", "", "", "", "", 
  44.91, 8.947027*^6, 18.22, 22.6, 3.808, 2.142, 3823.194, "", 561.494, 
  17.65, 23.5, 48.8, "", "", 64.5, 0.555}, 
 {"PNG", "Oceania", "Papua New Guinea", "2021-02-05", 891., 24., 5.714, 9., 
  0., 0., 99.586, 2.682, 0.639, 1.006, 0., 0., 0.61, "", "", "", "", "", "", 
  "", "", "", "", "", "", "", "", "", "", "", "", "", "", "", "", "", "", "", 
  "", 44.91, 8.947027*^6, 18.22, 22.6, 3.808, 2.142, 3823.194, "", 561.494, 
  17.65, 23.5, 48.8, "", "", 64.5, 0.555}, 
 {"PNG", "Oceania", "Papua New Guinea", "2021-02-06", 891., 0., 5.714, 9., 
  0., 0., 99.586, 0., 0.639, 1.006, 0., 0., 0.63, "", "", "", "", "", "", "", 
  "", "", "", "", "", "", "", "", "", "", "", "", "", "", "", "", "", "", "", 
  44.91, 8.947027*^6, 18.22, 22.6, 3.808, 2.142, 3823.194, "", 561.494, 
  17.65, 23.5, 48.8, "", "", 64.5, 0.555}, 
 {"PNG", "Oceania", "Papua New Guinea", "2021-02-07", 895., 4., 6.286, 9., 
  0., 0., 100.033, 0.447, 0.703, 1.006, 0., 0., 0.66, "", "", "", "", "", "", 
  "", "", "", "", "", "", "", "", "", "", "", "", "", "", "", "", "", "", "", 
  "", 44.91, 8.947027*^6, 18.22, 22.6, 3.808, 2.142, 3823.194, "", 561.494, 
  17.65, 23.5, 48.8, "", "", 64.5, 0.555}, 
 {"PNG", "Oceania", "Papua New Guinea", "2021-02-08", 900., 5., 4.714, 9., 
  0., 0., 100.592, 0.559, 0.527, 1.006, 0., 0., 0.69, "", "", "", "", "", "", 
  "", "", "", "", "", "", "", "", "", "", "", "", "", "", "", "", "", "", "", 
  "", 44.91, 8.947027*^6, 18.22, 22.6, 3.808, 2.142, 3823.194, "", 561.494, 
  17.65, 23.5, 48.8, "", "", 64.5, 0.555}, 
 {"PNG", "Oceania", "Papua New Guinea", "2021-02-09", 900., 0., 4.714, 9., 
  0., 0., 100.592, 0., 0.527, 1.006, 0., 0., 0.71, "", "", "", "", "", "", 
  "", "", "", "", "", "", "", "", "", "", "", "", "", "", "", "", "", "", "", 
  "", 44.91, 8.947027*^6, 18.22, 22.6, 3.808, 2.142, 3823.194, "", 561.494, 
  17.65, 23.5, 48.8, "", "", 64.5, 0.555}, 
 {"PNG", "Oceania", "Papua New Guinea", "2021-02-10", 900., 0., 4.714, 9., 
  0., 0., 100.592, 0., 0.527, 1.006, 0., 0., 0.74, "", "", "", "", "", "", 
  "", "", "", "", "", "", "", "", "", "", "", "", "", "", "", "", "", "", "", 
  "", 44.91, 8.947027*^6, 18.22, 22.6, 3.808, 2.142, 3823.194, "", 561.494, 
  17.65, 23.5, 48.8, "", "", 64.5, 0.555}, 
 {"PNG", "Oceania", "Papua New Guinea", "2021-02-11", 914., 14., 6.714, 9., 
  0., 0., 102.157, 1.565, 0.75, 1.006, 0., 0., 0.77, "", "", "", "", "", "", 
  "", "", "", "", "", "", "", "", "", "", "", "", "", "", "", "", "", "", "", 
  "", 44.91, 8.947027*^6, 18.22, 22.6, 3.808, 2.142, 3823.194, "", 561.494, 
  17.65, 23.5, 48.8, "", "", 64.5, 0.555}, 
 {"PNG", "Oceania", "Papua New Guinea", "2021-02-12", 914., 0., 3.286, 9., 
  0., 0., 102.157, 0., 0.367, 1.006, 0., 0., 0.78, "", "", "", "", "", "", 
  "", "", "", "", "", "", "", "", "", "", "", "", "", "", "", "", "", "", "", 
  "", 44.91, 8.947027*^6, 18.22, 22.6, 3.808, 2.142, 3823.194, "", 561.494, 
  17.65, 23.5, 48.8, "", "", 64.5, 0.555}, 
 {"PNG", "Oceania", "Papua New Guinea", "2021-02-13", 914., 0., 3.286, 9., 
  0., 0., 102.157, 0., 0.367, 1.006, 0., 0., 0.8, "", "", "", "", "", "", "", 
  "", "", "", "", "", "", "", "", "", "", "", "", "", "", "", "", "", "", "", 
  44.91, 8.947027*^6, 18.22, 22.6, 3.808, 2.142, 3823.194, "", 561.494, 
  17.65, 23.5, 48.8, "", "", 64.5, 0.555}, 
 {"PNG", "Oceania", "Papua New Guinea", "2021-02-14", 914., 0., 2.714, 9., 
  0., 0., 102.157, 0., 0.303, 1.006, 0., 0., 0.82, "", "", "", "", "", "", 
  "", "", "", "", "", "", "", "", "", "", "", "", "", "", "", "", "", "", "", 
  "", 44.91, 8.947027*^6, 18.22, 22.6, 3.808, 2.142, 3823.194, "", 561.494, 
  17.65, 23.5, 48.8, "", "", 64.5, 0.555}, 
 {"PNG", "Oceania", "Papua New Guinea", "2021-02-15", 914., 0., 2., 9., 0., 
  0., 102.157, 0., 0.224, 1.006, 0., 0., 0.84, "", "", "", "", "", "", "", 
  "", "", "", "", "", "", "", "", "", "", "", "", "", "", "", "", "", "", "", 
  44.91, 8.947027*^6, 18.22, 22.6, 3.808, 2.142, 3823.194, "", 561.494, 
  17.65, 23.5, 48.8, "", "", 64.5, 0.555}, 
 {"PNG", "Oceania", "Papua New Guinea", "2021-02-16", 955., 41., 7.857, 10., 
  1., 0.143, 106.739, 4.583, 0.878, 1.118, 0.112, 0.016, 0.87, "", "", "", 
  "", "", "", "", "", "", "", "", "", "", "", "", "", "", "", "", "", "", "", 
  "", "", "", "", 60.19, 8.947027*^6, 18.22, 22.6, 3.808, 2.142, 3823.194, 
  "", 561.494, 17.65, 23.5, 48.8, "", "", 64.5, 0.555}, 
 {"PNG", "Oceania", "Papua New Guinea", "2021-02-17", 955., 0., 7.857, 10., 
  0., 0.143, 106.739, 0., 0.878, 1.118, 0., 0.016, 0.9, "", "", "", "", "", 
  "", "", "", "", "", "", "", "", "", "", "", "", "", "", "", "", "", "", "", 
  "", "", 60.19, 8.947027*^6, 18.22, 22.6, 3.808, 2.142, 3823.194, "", 
  561.494, 17.65, 23.5, 48.8, "", "", 64.5, 0.555}, 
 {"PNG", "Oceania", "Papua New Guinea", "2021-02-18", 955., 0., 5.857, 10., 
  0., 0.143, 106.739, 0., 0.655, 1.118, 0., 0.016, 0.93, "", "", "", "", "", 
  "", "", "", "", "", "", "", "", "", "", "", "", "", "", "", "", "", "", "", 
  "", "", 60.19, 8.947027*^6, 18.22, 22.6, 3.808, 2.142, 3823.194, "", 
  561.494, 17.65, 23.5, 48.8, "", "", 64.5, 0.555}, 
 {"PNG", "Oceania", "Papua New Guinea", "2021-02-19", 955., 0., 5.857, 10., 
  0., 0.143, 106.739, 0., 0.655, 1.118, 0., 0.016, 0.98, "", "", "", "", "", 
  "", "", "", "", "", "", "", "", "", "", "", "", "", "", "", "", "", "", "", 
  "", "", 60.19, 8.947027*^6, 18.22, 22.6, 3.808, 2.142, 3823.194, "", 
  561.494, 17.65, 23.5, 48.8, "", "", 64.5, 0.555}, 
 {"PNG", "Oceania", "Papua New Guinea", "2021-02-20", 970., 15., 8., 10., 0., 
  0.143, 108.416, 1.677, 0.894, 1.118, 0., 0.016, 1.02, "", "", "", "", "", 
  "", "", "", "", "", "", "", "", "", "", "", "", "", "", "", "", "", "", "", 
  "", "", 60.19, 8.947027*^6, 18.22, 22.6, 3.808, 2.142, 3823.194, "", 
  561.494, 17.65, 23.5, 48.8, "", "", 64.5, 0.555}, 
 {"PNG", "Oceania", "Papua New Guinea", "2021-02-21", 970., 0., 8., 10., 0., 
  0.143, 108.416, 0., 0.894, 1.118, 0., 0.016, 1.05, "", "", "", "", "", "", 
  "", "", "", "", "", "", "", "", "", "", "", "", "", "", "", "", "", "", "", 
  "", 60.19, 8.947027*^6, 18.22, 22.6, 3.808, 2.142, 3823.194, "", 561.494, 
  17.65, 23.5, 48.8, "", "", 64.5, 0.555}, 
 {"PNG", "Oceania", "Papua New Guinea", "2021-02-22", 1056., 86., 20.286, 
  10., 0., 0.143, 118.028, 9.612, 2.267, 1.118, 0., 0.016, 1.09, "", "", "", 
  "", "", "", "", "", "", "", "", "", "", "", "", "", "", "", "", "", "", "", 
  "", "", "", "", 60.19, 8.947027*^6, 18.22, 22.6, 3.808, 2.142, 3823.194, 
  "", 561.494, 17.65, 23.5, 48.8, "", "", 64.5, 0.555}, 
 {"PNG", "Oceania", "Papua New Guinea", "2021-02-23", 1111., 55., 22.286, 
  10., 0., 0., 124.175, 6.147, 2.491, 1.118, 0., 0., 1.13, "", "", "", "", 
  "", "", "", "", "", "", "", "", "", "", "", "", "", "", "", "", "", "", "", 
  "", "", "", 60.19, 8.947027*^6, 18.22, 22.6, 3.808, 2.142, 3823.194, "", 
  561.494, 17.65, 23.5, 48.8, "", "", 64.5, 0.555}, 
 {"PNG", "Oceania", "Papua New Guinea", "2021-02-24", 1139., 28., 26.286, 
  11., 1., 0.143, 127.305, 3.13, 2.938, 1.229, 0.112, 0.016, 1.16, "", "", 
  "", "", "", "", "", "", "", "", "", "", "", "", "", "", "", "", "", "", "", 
  "", "", "", "", "", 60.19, 8.947027*^6, 18.22, 22.6, 3.808, 2.142, 
  3823.194, "", 561.494, 17.65, 23.5, 48.8, "", "", 64.5, 0.555}, 
 {"PNG", "Oceania", "Papua New Guinea", "2021-02-25", 1228., 89., 39., 12., 
  1., 0.286, 137.252, 9.947, 4.359, 1.341, 0.112, 0.032, 1.18, "", "", "", 
  "", "", "", "", "", "", "", "", "", "", "", "", "", "", "", "", "", "", "", 
  "", "", "", "", 60.19, 8.947027*^6, 18.22, 22.6, 3.808, 2.142, 3823.194, 
  "", 561.494, 17.65, 23.5, 48.8, "", "", 64.5, 0.555}, 
 {"PNG", "Oceania", "Papua New Guinea", "2021-02-26", 1228., 0., 39., 12., 
  0., 0.286, 137.252, 0., 4.359, 1.341, 0., 0.032, 1.2, "", "", "", "", "", 
  "", "", "", "", "", "", "", "", "", "", "", "", "", "", "", "", "", "", "", 
  "", "", 60.19, 8.947027*^6, 18.22, 22.6, 3.808, 2.142, 3823.194, "", 
  561.494, 17.65, 23.5, 48.8, "", "", 64.5, 0.555}, 
 {"PNG", "Oceania", "Papua New Guinea", "2021-02-27", 1275., 47., 43.571, 
  12., 0., 0.286, 142.505, 5.253, 4.87, 1.341, 0., 0.032, 1.22, "", "", "", 
  "", "", "", "", "", "", "", "", "", "", "", "", "", "", "", "", "", "", "", 
  "", "", "", "", 60.19, 8.947027*^6, 18.22, 22.6, 3.808, 2.142, 3823.194, 
  "", 561.494, 17.65, 23.5, 48.8, "", "", 64.5, 0.555}, 
 {"PNG", "Oceania", "Papua New Guinea", "2021-02-28", 1275., 0., 43.571, 12., 
  0., 0.286, 142.505, 0., 4.87, 1.341, 0., 0.032, 1.23, "", "", "", "", "", 
  "", "", "", "", "", "", "", "", "", "", "", "", "", "", "", "", "", "", "", 
  "", "", 60.19, 8.947027*^6, 18.22, 22.6, 3.808, 2.142, 3823.194, "", 
  561.494, 17.65, 23.5, 48.8, "", "", 64.5, 0.555}, 
 {"PNG", "Oceania", "Papua New Guinea", "2021-03-01", 1365., 90., 44.143, 
  14., 2., 0.571, 152.565, 10.059, 4.934, 1.565, 0.224, 0.064, 1.26, "", "", 
  "", "", "", "", "", "", "", "", "", "", "", "", "", "", "", "", "", "", "", 
  "", "", "", "", "", 60.19, 8.947027*^6, 18.22, 22.6, 3.808, 2.142, 
  3823.194, "", 561.494, 17.65, 23.5, 48.8, "", "", 64.5, 0.555}, 
 {"PNG", "Oceania", "Papua New Guinea", "2021-03-02", 1365., 0., 36.286, 14., 
  0., 0.571, 152.565, 0., 4.056, 1.565, 0., 0.064, 1.27, "", "", "", "", "", 
  "", "", "", "", "", "", "", "", "", "", "", "", "", "", "", "", "", "", "", 
  "", "", 60.19, 8.947027*^6, 18.22, 22.6, 3.808, 2.142, 3823.194, "", 
  561.494, 17.65, 23.5, 48.8, "", "", 64.5, 0.555}, 
 {"PNG", "Oceania", "Papua New Guinea", "2021-03-03", 1365., 0., 32.286, 14., 
  0., 0.429, 152.565, 0., 3.609, 1.565, 0., 0.048, 1.29, "", "", "", "", "", 
  "", "", "", "", "", "", "", "", "", "", "", "", "", "", "", "", "", "", "", 
  "", "", 60.19, 8.947027*^6, 18.22, 22.6, 3.808, 2.142, 3823.194, "", 
  561.494, 17.65, 23.5, 48.8, "", "", 64.5, 0.555}, 
 {"PNG", "Oceania", "Papua New Guinea", "2021-03-04", 1365., 0., 19.571, 14., 
  0., 0.286, 152.565, 0., 2.187, 1.565, 0., 0.032, 1.32, "", "", "", "", "", 
  "", "", "", "", "", "", "", "", "", "", "", "", "", "", "", "", "", "", "", 
  "", "", 60.19, 8.947027*^6, 18.22, 22.6, 3.808, 2.142, 3823.194, "", 
  561.494, 17.65, 23.5, 48.8, "", "", 64.5, 0.555}, 
 {"PNG", "Oceania", "Papua New Guinea", "2021-03-05", 1492., 127., 37.714, 
  16., 2., 0.571, 166.759, 14.195, 4.215, 1.788, 0.224, 0.064, 1.35, "", "", 
  "", "", "", "", "", "", "", "", "", "", "", "", "", "", "", "", "", "", "", 
  "", "", "", "", "", 60.19, 8.947027*^6, 18.22, 22.6, 3.808, 2.142, 
  3823.194, "", 561.494, 17.65, 23.5, 48.8, "", "", 64.5, 0.555}, 
 {"PNG", "Oceania", "Papua New Guinea", "2021-03-06", 1492., 0., 31., 16., 
  0., 0.571, 166.759, 0., 3.465, 1.788, 0., 0.064, 1.37, "", "", "", "", "", 
  "", "", "", "", "", "", "", "", "", "", "", "", "", "", "", "", "", "", "", 
  "", "", 60.19, 8.947027*^6, 18.22, 22.6, 3.808, 2.142, 3823.194, "", 
  561.494, 17.65, 23.5, 48.8, "", "", 64.5, 0.555}, 
 {"PNG", "Oceania", "Papua New Guinea", "2021-03-07", 1583., 91., 44., 16., 
  0., 0.571, 176.93, 10.171, 4.918, 1.788, 0., 0.064, 1.38, "", "", "", "", 
  "", "", "", "", "", "", "", "", "", "", "", "", "", "", "", "", "", "", "", 
  "", "", "", 60.19, 8.947027*^6, 18.22, 22.6, 3.808, 2.142, 3823.194, "", 
  561.494, 17.65, 23.5, 48.8, "", "", 64.5, 0.555}, 
 {"PNG", "Oceania", "Papua New Guinea", "2021-03-08", 1670., 87., 43.571, 
  16., 0., 0.286, 186.654, 9.724, 4.87, 1.788, 0., 0.032, 1.4, "", "", "", 
  "", "", "", "", "", "", "", "", "", "", "", "", "", "", "", "", "", "", "", 
  "", "", "", "", 54.63, 8.947027*^6, 18.22, 22.6, 3.808, 2.142, 3823.194, 
  "", 561.494, 17.65, 23.5, 48.8, "", "", 64.5, 0.555}, 
 {"PNG", "Oceania", "Papua New Guinea", "2021-03-09", 1741., 71., 53.714, 
  16., 0., 0.286, 194.59, 7.936, 6.004, 1.788, 0., 0.032, 1.41, "", "", "", 
  "", "", "", "", "", "", "", "", "", "", "", "", "", "", "", "", "", "", "", 
  "", "", "", "", 54.63, 8.947027*^6, 18.22, 22.6, 3.808, 2.142, 3823.194, 
  "", 561.494, 17.65, 23.5, 48.8, "", "", 64.5, 0.555}, 
 {"PNG", "Oceania", "Papua New Guinea", "2021-03-10", 1741., 0., 53.714, 16., 
  0., 0.286, 194.59, 0., 6.004, 1.788, 0., 0.032, 1.42, "", "", "", "", "", 
  "", "", "", "", "", "", "", "", "", "", "", "", "", "", "", "", "", "", "", 
  "", "", 54.63, 8.947027*^6, 18.22, 22.6, 3.808, 2.142, 3823.194, "", 
  561.494, 17.65, 23.5, 48.8, "", "", 64.5, 0.555}, 
 {"PNG", "Oceania", "Papua New Guinea", "2021-03-11", 1819., 78., 64.857, 
  21., 5., 1., 203.308, 8.718, 7.249, 2.347, 0.559, 0.112, 1.43, "", "", "", 
  "", "", "", "", "", "", "", "", "", "", "", "", "", "", "", "", "", "", "", 
  "", "", "", "", 54.63, 8.947027*^6, 18.22, 22.6, 3.808, 2.142, 3823.194, 
  "", 561.494, 17.65, 23.5, 48.8, "", "", 64.5, 0.555}, 
 {"PNG", "Oceania", "Papua New Guinea", "2021-03-12", 1819., 0., 46.714, 21., 
  0., 0.714, 203.308, 0., 5.221, 2.347, 0., 0.08, 1.45, "", "", "", "", "", 
  "", "", "", "", "", "", "", "", "", "", "", "", "", "", "", "", "", "", "", 
  "", "", 54.63, 8.947027*^6, 18.22, 22.6, 3.808, 2.142, 3823.194, "", 
  561.494, 17.65, 23.5, 48.8, "", "", 64.5, 0.555}, 
 {"PNG", "Oceania", "Papua New Guinea", "2021-03-13", 1819., 0., 46.714, 21., 
  0., 0.714, 203.308, 0., 5.221, 2.347, 0., 0.08, 1.47, "", "", "", "", "", 
  "", "", "", "", "", "", "", "", "", "", "", "", "", "", "", "", "", "", "", 
  "", "", 54.63, 8.947027*^6, 18.22, 22.6, 3.808, 2.142, 3823.194, "", 
  561.494, 17.65, 23.5, 48.8, "", "", 64.5, 0.555}, 
 {"PNG", "Oceania", "Papua New Guinea", "2021-03-14", 2173., 354., 84.286, 
  21., 0., 0.714, 242.874, 39.566, 9.421, 2.347, 0., 0.08, 1.5, "", "", "", 
  "", "", "", "", "", "", "", "", "", "", "", "", "", "", "", "", "", "", "", 
  "", "", "", "", 54.63, 8.947027*^6, 18.22, 22.6, 3.808, 2.142, 3823.194, 
  "", 561.494, 17.65, 23.5, 48.8, "", "", 64.5, 0.555}, 
 {"PNG", "Oceania", "Papua New Guinea", "2021-03-15", 2269., 96., 85.571, 
  26., 5., 1.429, 253.604, 10.73, 9.564, 2.906, 0.559, 0.16, 1.49, "", "", 
  "", "", "", "", "", "", "", "", "", "", "", "", "", "", "", "", "", "", "", 
  "", "", "", "", "", 54.63, 8.947027*^6, 18.22, 22.6, 3.808, 2.142, 
  3823.194, "", 561.494, 17.65, 23.5, 48.8, "", "", 64.5, 0.555}, 
 {"PNG", "Oceania", "Papua New Guinea", "2021-03-16", 2351., 82., 87.143, 
  26., 0., 1.429, 262.769, 9.165, 9.74, 2.906, 0., 0.16, 1.48, "", "", "", 
  "", "", "", "", "", "", "", "", "", "", "", "", "", "", "", "", "", "", "", 
  "", "", "", "", 54.63, 8.947027*^6, 18.22, 22.6, 3.808, 2.142, 3823.194, 
  "", 561.494, 17.65, 23.5, 48.8, "", "", 64.5, 0.555}, 
 {"PNG", "Oceania", "Papua New Guinea", "2021-03-17", 2351., 0., 87.143, 26., 
  0., 1.429, 262.769, 0., 9.74, 2.906, 0., 0.16, 1.48, "", "", "", "", "", 
  "", "", "", "", "", "", "", "", "", "", "", "", "", "", "", "", "", "", "", 
  "", "", 54.63, 8.947027*^6, 18.22, 22.6, 3.808, 2.142, 3823.194, "", 
  561.494, 17.65, 23.5, 48.8, "", "", 64.5, 0.555}, 
 {"PNG", "Oceania", "Papua New Guinea", "2021-03-18", 2479., 128., 94.286, 
  31., 5., 1.429, 277.075, 14.306, 10.538, 3.465, 0.559, 0.16, 1.48, "", "", 
  "", "", "", "", "", "", "", "", "", "", "", "", "", "", "", "", "", "", "", 
  "", "", "", "", "", 54.63, 8.947027*^6, 18.22, 22.6, 3.808, 2.142, 
  3823.194, "", 561.494, 17.65, 23.5, 48.8, "", "", 64.5, 0.555}, 
 {"PNG", "Oceania", "Papua New Guinea", "2021-03-19", 2658., 179., 119.857, 
  36., 5., 2.143, 297.082, 20.007, 13.396, 4.024, 0.559, 0.24, 1.48, "", "", 
  "", "", "", "", "", "", "", "", "", "", "", "", "", "", "", "", "", "", "", 
  "", "", "", "", "", 54.63, 8.947027*^6, 18.22, 22.6, 3.808, 2.142, 
  3823.194, "", 561.494, 17.65, 23.5, 48.8, "", "", 64.5, 0.555}, 
 {"PNG", "Oceania", "Papua New Guinea", "2021-03-20", 3085., 427., 180.857, 
  36., 0., 2.143, 344.807, 47.725, 20.214, 4.024, 0., 0.24, 1.47, "", "", "", 
  "", "", "", "", "", "", "", "", "", "", "", "", "", "", "", "", "", "", "", 
  "", "", "", "", 54.63, 8.947027*^6, 18.22, 22.6, 3.808, 2.142, 3823.194, 
  "", 561.494, 17.65, 23.5, 48.8, "", "", 64.5, 0.555}, 
 {"PNG", "Oceania", "Papua New Guinea", "2021-03-21", 3085., 0., 130.286, 
  36., 0., 2.143, 344.807, 0., 14.562, 4.024, 0., 0.24, 1.45, "", "", "", "", 
  "", "", "", "", "", "", "", "", "", "", "", "", "", "", "", "", "", "", "", 
  "", "", "", 54.63, 8.947027*^6, 18.22, 22.6, 3.808, 2.142, 3823.194, "", 
  561.494, 17.65, 23.5, 48.8, "", "", 64.5, 0.555}, 
 {"PNG", "Oceania", "Papua New Guinea", "2021-03-22", 3359., 274., 155.714, 
  36., 0., 1.429, 375.432, 30.625, 17.404, 4.024, 0., 0.16, 1.44, "", "", "", 
  "", "", "", "", "", "", "", "", "", "", "", "", "", "", "", "", "", "", "", 
  "", "", "", "", 62.04, 8.947027*^6, 18.22, 22.6, 3.808, 2.142, 3823.194, 
  "", 561.494, 17.65, 23.5, 48.8, "", "", 64.5, 0.555}, 
 {"PNG", "Oceania", "Papua New Guinea", "2021-03-23", 3758., 399., 201., 37., 
  1., 1.571, 420.028, 44.596, 22.466, 4.135, 0.112, 0.176, 1.43, "", "", "", 
  "", "", "", "", "", "", "", "", "", "", "", "", "", "", "", "", "", "", "", 
  "", "", "", "", 62.04, 8.947027*^6, 18.22, 22.6, 3.808, 2.142, 3823.194, 
  "", 561.494, 17.65, 23.5, 48.8, "", "", 64.5, 0.555}, 
 {"PNG", "Oceania", "Papua New Guinea", "2021-03-24", 4109., 351., 251.143, 
  39., 2., 1.857, 459.259, 39.231, 28.07, 4.359, 0.224, 0.208, 1.41, "", "", 
  "", "", "", "", "", "", "", "", "", "", "", "", "", "", "", "", "", "", "", 
  "", "", "", "", "", 62.04, 8.947027*^6, 18.22, 22.6, 3.808, 2.142, 
  3823.194, "", 561.494, 17.65, 23.5, 48.8, "", "", 64.5, 0.555}, 
 {"PNG", "Oceania", "Papua New Guinea", "2021-03-25", 4109., 0., 232.857, 
  39., 0., 1.143, 459.259, 0., 26.026, 4.359, 0., 0.128, 1.39, "", "", "", 
  "", "", "", "", "", "", "", "", "", "", "", "", "", "", "", "", "", "", "", 
  "", "", "", "", 62.04, 8.947027*^6, 18.22, 22.6, 3.808, 2.142, 3823.194, 
  "", 561.494, 17.65, 23.5, 48.8, "", "", 64.5, 0.555}, 
 {"PNG", "Oceania", "Papua New Guinea", "2021-03-26", 4660., 551., 286., 39., 
  0., 0.429, 520.843, 61.585, 31.966, 4.359, 0., 0.048, 1.37, "", "", "", "", 
  "", "", "", "", "", "", "", "", "", "", "", "", "", "", "", "", "", "", "", 
  "", "", "", 62.04, 8.947027*^6, 18.22, 22.6, 3.808, 2.142, 3823.194, "", 
  561.494, 17.65, 23.5, 48.8, "", "", 64.5, 0.555}, 
 {"PNG", "Oceania", "Papua New Guinea", "2021-03-27", 4660., 0., 225., 39., 
  0., 0.429, 520.843, 0., 25.148, 4.359, 0., 0.048, 1.35, "", "", "", "", "", 
  "", "", "", "", "", "", "", "", "", "", "", "", "", "", "", "", "", "", "", 
  "", "", 62.04, 8.947027*^6, 18.22, 22.6, 3.808, 2.142, 3823.194, "", 
  561.494, 17.65, 23.5, 48.8, "", "", 64.5, 0.555}, 
 {"PNG", "Oceania", "Papua New Guinea", "2021-03-28", 5184., 524., 299.857, 
  45., 6., 1.286, 579.41, 58.567, 33.515, 5.03, 0.671, 0.144, 1.33, "", "", 
  "", "", "", "", "", "", "", "", "", "", "", "", "", "", "", "", "", "", "", 
  "", "", "", "", "", 62.04, 8.947027*^6, 18.22, 22.6, 3.808, 2.142, 
  3823.194, "", 561.494, 17.65, 23.5, 48.8, "", "", 64.5, 0.555}, 
 {"PNG", "Oceania", "Papua New Guinea", "2021-03-29", 5349., 165., 284.286, 
  49., 4., 1.857, 597.852, 18.442, 31.774, 5.477, 0.447, 0.208, 1.3, "", "", 
  "", "", "", "", "", "", "", "", "", "", "", "", "", "", "", "", "", "", "", 
  "", "", "", "", "", 62.04, 8.947027*^6, 18.22, 22.6, 3.808, 2.142, 
  3823.194, "", 561.494, 17.65, 23.5, 48.8, "", "", 64.5, 0.555}, 
 {"PNG", "Oceania", "Papua New Guinea", "2021-03-30", 5620., 271., 266., 56., 
  7., 2.714, 628.142, 30.289, 29.731, 6.259, 0.782, 0.303, 1.28, "", "", "", 
  "", "", "", "", "", "", "", "", "", "", "", "", "", "", 0., 0., "", "", "", 
  0., 0., "", "", 62.04, 8.947027*^6, 18.22, 22.6, 3.808, 2.142, 3823.194, 
  "", 561.494, 17.65, 23.5, 48.8, "", "", 64.5, 0.555}, 
 {"PNG", "Oceania", "Papua New Guinea", "2021-03-31", 5991., 371., 268.857, 
  60., 4., 3., 669.608, 41.466, 30.05, 6.706, 0.447, 0.335, 1.26, "", "", "", 
  "", "", "", "", "", "", "", "", "", "", "", "", "", "", "", "", "", "", 
  14., "", "", "", 2., 62.04, 8.947027*^6, 18.22, 22.6, 3.808, 2.142, 
  3823.194, "", 561.494, 17.65, 23.5, 48.8, "", "", 64.5, 0.555}, 
 {"PNG", "Oceania", "Papua New Guinea", "2021-04-01", 6112., 121., 286.143, 
  60., 0., 3., 683.132, 13.524, 31.982, 6.706, 0., 0.335, 1.24, "", "", "", 
  "", "", "", "", "", "", "", "", "", "", "", "", "", "", "", "", "", "", 
  14., "", "", "", 2., 62.04, 8.947027*^6, 18.22, 22.6, 3.808, 2.142, 
  3823.194, "", 561.494, 17.65, 23.5, 48.8, "", "", 64.5, 0.555}, 
 {"PNG", "Oceania", "Papua New Guinea", "2021-04-02", 6475., 363., 259.286, 
  60., 0., 3., 723.704, 40.572, 28.98, 6.706, 0., 0.335, 1.22, "", "", "", 
  "", "", "", "", "", "", "", "", "", "", "", "", "", "", "", "", "", "", 
  14., "", "", "", 2., 62.04, 8.947027*^6, 18.22, 22.6, 3.808, 2.142, 
  3823.194, "", 561.494, 17.65, 23.5, 48.8, "", "", 64.5, 0.555}, 
 {"PNG", "Oceania", "Papua New Guinea", "2021-04-03", 6619., 144., 279.857, 
  60., 0., 3., 739.799, 16.095, 31.279, 6.706, 0., 0.335, 1.2, "", "", "", 
  "", "", "", "", "", "", "", "", "", "", "", "", "", "", "", "", "", "", 
  14., "", "", "", 2., 62.04, 8.947027*^6, 18.22, 22.6, 3.808, 2.142, 
  3823.194, "", 561.494, 17.65, 23.5, 48.8, "", "", 64.5, 0.555}, 
 {"PNG", "Oceania", "Papua New Guinea", "2021-04-04", 7038., 419., 264.857, 
  61., 1., 2.286, 786.63, 46.831, 29.603, 6.818, 0.112, 0.255, 1.19, "", "", 
  "", "", "", "", "", "", "", "", "", "", "", "", "", "", "", "", "", "", "", 
  14., "", "", "", 2., 62.04, 8.947027*^6, 18.22, 22.6, 3.808, 2.142, 
  3823.194, "", 561.494, 17.65, 23.5, 48.8, "", "", 64.5, 0.555}, 
 {"PNG", "Oceania", "Papua New Guinea", "2021-04-05", 7406., 368., 293.857, 
  67., 6., 2.571, 827.761, 41.131, 32.844, 7.489, 0.671, 0.287, 1.17, "", "", 
  "", "", "", "", "", "", "", "", "", "", "", "", "", "", "", "", "", "", "", 
  14., "", "", "", 2., 74.07, 8.947027*^6, 18.22, 22.6, 3.808, 2.142, 
  3823.194, "", 561.494, 17.65, 23.5, 48.8, "", "", 64.5, 0.555}, 
 {"PNG", "Oceania", "Papua New Guinea", "2021-04-06", 7406., 0., 255.143, 
  67., 0., 1.571, 827.761, 0., 28.517, 7.489, 0., 0.176, 1.15, "", "", "", 
  "", "", "", "", "", "", "", "", "", "", "", "", "", "", "", "", "", "", 
  14., "", "", "", 2., 74.07, 8.947027*^6, 18.22, 22.6, 3.808, 2.142, 
  3823.194, "", 561.494, 17.65, 23.5, 48.8, "", "", 64.5, 0.555}, 
 {"PNG", "Oceania", "Papua New Guinea", "2021-04-07", 7634., 228., 234.714, 
  68., 1., 1.143, 853.244, 25.483, 26.234, 7.6, 0.112, 0.128, 1.13, "", "", 
  "", "", "", "", "", "", "", "", "", "", "", "", "", "", "", "", "", "", "", 
  14., "", "", "", 2., 74.07, 8.947027*^6, 18.22, 22.6, 3.808, 2.142, 
  3823.194, "", 561.494, 17.65, 23.5, 48.8, "", "", 64.5, 0.555}, 
 {"PNG", "Oceania", "Papua New Guinea", "2021-04-08", 7839., 205., 246.714, 
  68., 0., 1.143, 876.157, 22.913, 27.575, 7.6, 0., 0.128, 1.12, "", "", "", 
  "", "", "", "", "", "", "", "", "", "", "", "", "", "", "", "", "", "", 
  14., "", "", "", 2., 74.07, 8.947027*^6, 18.22, 22.6, 3.808, 2.142, 
  3823.194, "", 561.494, 17.65, 23.5, 48.8, "", "", 64.5, 0.555}, 
 {"PNG", "Oceania", "Papua New Guinea", "2021-04-09", 7839., 0., 194.857, 
  68., 0., 1.143, 876.157, 0., 21.779, 7.6, 0., 0.128, 1.11, "", "", "", "", 
  "", "", "", "", "", "", "", "", "", "", "", "", "", "", "", "", "", 14., 
  "", "", "", 2., 74.07, 8.947027*^6, 18.22, 22.6, 3.808, 2.142, 3823.194, 
  "", 561.494, 17.65, 23.5, 48.8, "", "", 64.5, 0.555}, 
 {"PNG", "Oceania", "Papua New Guinea", "2021-04-10", 8342., 503., 246.143, 
  68., 0., 1.143, 932.377, 56.22, 27.511, 7.6, 0., 0.128, 1.1, "", "", "", 
  "", "", "", "", "", "", "", "", "", "", "", "", "", "", "", "", "", "", 
  14., "", "", "", 2., 74.07, 8.947027*^6, 18.22, 22.6, 3.808, 2.142, 
  3823.194, "", 561.494, 17.65, 23.5, 48.8, "", "", 64.5, 0.555}, 
 {"PNG", "Oceania", "Papua New Guinea", "2021-04-11", 8442., 100., 200.571, 
  68., 0., 1., 943.554, 11.177, 22.418, 7.6, 0., 0.112, 1.09, "", "", "", "", 
  "", "", "", "", "", "", "", "", "", "", "", "", "", "", "", "", "", 14., 
  "", "", "", 2., 74.07, 8.947027*^6, 18.22, 22.6, 3.808, 2.142, 3823.194, 
  "", 561.494, 17.65, 23.5, 48.8, "", "", 64.5, 0.555}, 
 {"PNG", "Oceania", "Papua New Guinea", "2021-04-12", 8602., 160., 170.857, 
  69., 1., 0.286, 961.437, 17.883, 19.097, 7.712, 0.112, 0.032, 1.08, "", "", 
  "", "", "", "", "", "", "", "", "", "", "", "", "", "", "", "", "", "", "", 
  14., "", "", "", 2., 74.07, 8.947027*^6, 18.22, 22.6, 3.808, 2.142, 
  3823.194, "", 561.494, 17.65, 23.5, 48.8, "", "", 64.5, 0.555}, 
 {"PNG", "Oceania", "Papua New Guinea", "2021-04-13", 8821., 219., 202.143, 
  69., 0., 0.286, 985.914, 24.477, 22.593, 7.712, 0., 0.032, 1.07, "", "", 
  "", "", "", "", "", "", "", "", "", "", "", "", "", "", "", 197., 197., "", 
  "", 14., 0., 0., "", 2., 74.07, 8.947027*^6, 18.22, 22.6, 3.808, 2.142, 
  3823.194, "", 561.494, 17.65, 23.5, 48.8, "", "", 64.5, 0.555}, 
 {"PNG", "Oceania", "Papua New Guinea", "2021-04-14", 8984., 163., 192.857, 
  71., 2., 0.429, 1004.132, 18.218, 21.555, 7.936, 0.224, 0.048, 1.06, "", 
  "", "", "", "", "", "", "", "", "", "", "", "", "", "", "", "", "", "", "", 
  "", 30., "", "", "", 3., 65.74, 8.947027*^6, 18.22, 22.6, 3.808, 2.142, 
  3823.194, "", 561.494, 17.65, 23.5, 48.8, "", "", 64.5, 0.555}, 
 {"PNG", "Oceania", "Papua New Guinea", "2021-04-15", 9188., 204., 192.714, 
  82., 11., 2., 1026.933, 22.801, 21.539, 9.165, 1.229, 0.224, 1.05, "", "", 
  "", "", "", "", "", "", "", "", "", "", "", "", "", "", "", "", "", "", "", 
  46., "", "", "", 5., 65.74, 8.947027*^6, 18.22, 22.6, 3.808, 2.142, 
  3823.194, "", 561.494, 17.65, 23.5, 48.8, "", "", 64.5, 0.555}, 
 {"PNG", "Oceania", "Papua New Guinea", "2021-04-16", 9343., 155., 214.857, 
  82., 0., 2., 1044.257, 17.324, 24.014, 9.165, 0., 0.224, 1.05, "", "", "", 
  "", "", "", "", "", "", "", "", "", "", "", "", "", "", "", "", "", "", 
  62., "", "", "", 7., 65.74, 8.947027*^6, 18.22, 22.6, 3.808, 2.142, 
  3823.194, "", 561.494, 17.65, 23.5, 48.8, "", "", 64.5, 0.555}, 
 {"PNG", "Oceania", "Papua New Guinea", "2021-04-17", 9343., 0., 143., 82., 
  0., 2., 1044.257, 0., 15.983, 9.165, 0., 0.224, 1.04, "", "", "", "", "", 
  "", "", "", "", "", "", "", "", "", "", "", "", "", "", "", "", 78., "", 
  "", "", 9., 65.74, 8.947027*^6, 18.22, 22.6, 3.808, 2.142, 3823.194, "", 
  561.494, 17.65, 23.5, 48.8, "", "", 64.5, 0.555}, 
 {"PNG", "Oceania", "Papua New Guinea", "2021-04-18", 9738., 395., 185.143, 
  89., 7., 3., 1088.406, 44.149, 20.693, 9.947, 0.782, 0.335, 1.04, "", "", 
  "", "", "", "", "", "", "", "", "", "", "", "", "", "", "", "", "", "", "", 
  94., "", "", "", 11., 65.74, 8.947027*^6, 18.22, 22.6, 3.808, 2.142, 
  3823.194, "", 561.494, 17.65, 23.5, 48.8, "", "", 64.5, 0.555}, 
 {"PNG", "Oceania", "Papua New Guinea", "2021-04-19", 9952., 214., 192.857, 
  91., 2., 3.143, 1112.325, 23.919, 21.555, 10.171, 0.224, 0.351, 1.03, "", 
  "", "", "", "", "", "", "", "", "", "", "", "", "", "", "", "", "", "", "", 
  "", 110., "", "", "", 12., 65.74, 8.947027*^6, 18.22, 22.6, 3.808, 2.142, 
  3823.194, "", 561.494, 17.65, 23.5, 48.8, "", "", 64.5, 0.555}, 
 {"PNG", "Oceania", "Papua New Guinea", "2021-04-20", 9952., 0., 161.571, 
  91., 0., 3.143, 1112.325, 0., 18.059, 10.171, 0., 0.351, 1.02, "", "", "", 
  "", "", "", "", "", "", "", "", "", "", "", "", "", "", 1081., 1081., "", 
  "", 126., 0.01, 0.01, "", 14., 65.74, 8.947027*^6, 18.22, 22.6, 3.808, 
  2.142, 3823.194, "", 561.494, 17.65, 23.5, 48.8, "", "", 64.5, 0.555}, 
 {"PNG", "Oceania", "Papua New Guinea", "2021-04-21", 9952., 0., 138.286, 
  91., 0., 2.857, 1112.325, 0., 15.456, 10.171, 0., 0.319, 1.02, "", "", "", 
  "", "", "", "", "", "", "", "", "", "", "", "", "", "", "", "", "", "", 
  117., "", "", "", 13., 65.74, 8.947027*^6, 18.22, 22.6, 3.808, 2.142, 
  3823.194, "", 561.494, 17.65, 23.5, 48.8, "", "", 64.5, 0.555}, 
 {"PNG", "Oceania", "Papua New Guinea", "2021-04-22", 10338., 386., 164.286, 
  99., 8., 2.429, 1155.468, 43.143, 18.362, 11.065, 0.894, 0.271, 1.02, "", 
  "", "", "", "", "", "", "", "", "", "", "", "", "", "", "", "", "", "", "", 
  "", 108., "", "", "", 12., 65.74, 8.947027*^6, 18.22, 22.6, 3.808, 2.142, 
  3823.194, "", 561.494, 17.65, 23.5, 48.8, "", "", 64.5, 0.555}, 
 {"PNG", "Oceania", "Papua New Guinea", "2021-04-23", 10338., 0., 142.143, 
  99., 0., 2.429, 1155.468, 0., 15.887, 11.065, 0., 0.271, 1.02, "", "", "", 
  "", "", "", "", "", "", "", "", "", "", "", "", "", "", "", "", "", "", 
  98., "", "", "", 11., 65.74, 8.947027*^6, 18.22, 22.6, 3.808, 2.142, 
  3823.194, "", 561.494, 17.65, 23.5, 48.8, "", "", 64.5, 0.555}, 
 {"PNG", "Oceania", "Papua New Guinea", "2021-04-24", 10602., 264., 179.857, 
  102., 3., 2.857, 1184.975, 29.507, 20.102, 11.4, 0.335, 0.319, 1.02, "", 
  "", "", "", "", "", "", "", "", "", "", "", "", "", "", "", "", "", "", "", 
  "", 89., "", "", "", 10., 65.74, 8.947027*^6, 18.22, 22.6, 3.808, 2.142, 
  3823.194, "", 561.494, 17.65, 23.5, 48.8, "", "", 64.5, 0.555}, 
 {"PNG", "Oceania", "Papua New Guinea", "2021-04-25", 10670., 68., 133.143, 
  102., 0., 1.857, 1192.575, 7.6, 14.881, 11.4, 0., 0.208, 1.02, "", "", "", 
  "", "", "", "", "", "", "", "", "", "", "", "", "", "", "", "", "", "", 
  80., "", "", "", 9., 65.74, 8.947027*^6, 18.22, 22.6, 3.808, 2.142, 
  3823.194, "", 561.494, 17.65, 23.5, 48.8, "", "", 64.5, 0.555}, 
 {"PNG", "Oceania", "Papua New Guinea", "2021-04-26", 10835., 165., 126.143, 
  105., 3., 2., 1211.017, 18.442, 14.099, 11.736, 0.335, 0.224, 1.01, "", "", 
  "", "", "", "", "", "", "", "", "", "", "", "", "", "", "", "", "", "", "", 
  70., "", "", "", 8., 65.74, 8.947027*^6, 18.22, 22.6, 3.808, 2.142, 
  3823.194, "", 561.494, 17.65, 23.5, 48.8, "", "", 64.5, 0.555}, 
 {"PNG", "Oceania", "Papua New Guinea", "2021-04-27", 10835., 0., 126.143, 
  105., 0., 2., 1211.017, 0., 14.099, 11.736, 0., 0.224, 1.01, "", "", "", 
  "", "", "", "", "", "", "", "", "", "", "", "", "", "", 1508., 1508., "", 
  "", 61., 0.02, 0.02, "", 7., 41.67, 8.947027*^6, 18.22, 22.6, 3.808, 2.142, 
  3823.194, "", 561.494, 17.65, 23.5, 48.8, "", "", 64.5, 0.555}, 
 {"PNG", "Oceania", "Papua New Guinea", "2021-04-28", 10915., 80., 137.571, 
  107., 2., 2.286, 1219.958, 8.942, 15.376, 11.959, 0.224, 0.255, 1.02, "", 
  "", "", "", "", "", "", "", "", "", "", "", "", "", "", "", "", "", "", "", 
  "", 83., "", "", "", 9., 41.67, 8.947027*^6, 18.22, 22.6, 3.808, 2.142, 
  3823.194, "", 561.494, 17.65, 23.5, 48.8, "", "", 64.5, 0.555}, 
 {"PNG", "Oceania", "Papua New Guinea", "2021-04-29", 10997., 82., 94.143, 
  107., 0., 1.143, 1229.123, 9.165, 10.522, 11.959, 0., 0.128, 1.02, "", "", 
  "", "", "", "", "", "", "", "", "", "", "", "", "", "", "", "", "", "", "", 
  104., "", "", "", 12., 41.67, 8.947027*^6, 18.22, 22.6, 3.808, 2.142, 
  3823.194, "", 561.494, 17.65, 23.5, 48.8, "", "", 64.5, 0.555}, 
 {"PNG", "Oceania", "Papua New Guinea", "2021-04-30", 10997., 0., 94.143, 
  107., 0., 1.143, 1229.123, 0., 10.522, 11.959, 0., 0.128, 1.03, "", "", "", 
  "", "", "", "", "", "", "", "", "", "", "", "", "", "", "", "", "", "", 
  126., "", "", "", 14., 41.67, 8.947027*^6, 18.22, 22.6, 3.808, 2.142, 
  3823.194, "", 561.494, 17.65, 23.5, 48.8, "", "", 64.5, 0.555}, 
 {"PNG", "Oceania", "Papua New Guinea", "2021-05-01", 11119., 122., 73.857, 
  115., 8., 1.857, 1242.759, 13.636, 8.255, 12.853, 0.894, 0.208, 1.05, "", 
  "", "", "", "", "", "", "", "", "", "", "", "", "", "", "", "", "", "", "", 
  "", 148., "", "", "", 17., 41.67, 8.947027*^6, 18.22, 22.6, 3.808, 2.142, 
  3823.194, "", 561.494, 17.65, 23.5, 48.8, "", "", 64.5, 0.555}, 
 {"PNG", "Oceania", "Papua New Guinea", "2021-05-02", 11206., 87., 76.571, 
  115., 0., 1.857, 1252.483, 9.724, 8.558, 12.853, 0., 0.208, 1.06, "", "", 
  "", "", "", "", "", "", "", "", "", "", "", "", "", "", "", "", "", "", "", 
  170., "", "", "", 19., 41.67, 8.947027*^6, 18.22, 22.6, 3.808, 2.142, 
  3823.194, "", 561.494, 17.65, 23.5, 48.8, "", "", 64.5, 0.555}, 
 {"PNG", "Oceania", "Papua New Guinea", "2021-05-03", 11262., 56., 61., 115., 
  0., 1.429, 1258.742, 6.259, 6.818, 12.853, 0., 0.16, 1.07, "", "", "", "", 
  "", "", "", "", "", "", "", "", "", "", "", "", "", "", "", "", "", 191., 
  "", "", "", 21., 41.67, 8.947027*^6, 18.22, 22.6, 3.808, 2.142, 3823.194, 
  "", 561.494, 17.65, 23.5, 48.8, "", "", 64.5, 0.555}, 
 {"PNG", "Oceania", "Papua New Guinea", "2021-05-04", 11273., 11., 62.571, 
  121., 6., 2.286, 1259.972, 1.229, 6.994, 13.524, 0.671, 0.255, 1.09, "", 
  "", "", "", "", "", "", "", "", "", "", "", "", "", "", "", "", 3000., 
  3000., "", "", 213., 0.03, 0.03, "", 24., 41.67, 8.947027*^6, 18.22, 22.6, 
  3.808, 2.142, 3823.194, "", 561.494, 17.65, 23.5, 48.8, "", "", 64.5, 
  0.555}, {"PNG", "Oceania", "Papua New Guinea", "2021-05-05", 11273., 0., 
  51.143, 121., 0., 2., 1259.972, 0., 5.716, 13.524, 0., 0.224, 1.11, "", "", 
  "", "", "", "", "", "", "", "", "", "", "", "", "", "", "", "", "", "", "", 
  183., "", "", "", 20., 41.67, 8.947027*^6, 18.22, 22.6, 3.808, 2.142, 
  3823.194, "", 561.494, 17.65, 23.5, 48.8, "", "", 64.5, 0.555}, 
 {"PNG", "Oceania", "Papua New Guinea", "2021-05-06", 11630., 357., 90.429, 
  121., 0., 2., 1299.873, 39.902, 10.107, 13.524, 0., 0.224, 1.13, "", "", 
  "", "", "", "", "", "", "", "", "", "", "", "", "", "", "", "", "", "", "", 
  152., "", "", "", 17., 41.67, 8.947027*^6, 18.22, 22.6, 3.808, 2.142, 
  3823.194, "", 561.494, 17.65, 23.5, 48.8, "", "", 64.5, 0.555}, 
 {"PNG", "Oceania", "Papua New Guinea", "2021-05-07", 11630., 0., 90.429, 
  121., 0., 2., 1299.873, 0., 10.107, 13.524, 0., 0.224, 1.15, "", "", "", 
  "", "", "", "", "", "", "", "", "", "", "", "", "", "", "", "", "", "", 
  122., "", "", "", 14., 41.67, 8.947027*^6, 18.22, 22.6, 3.808, 2.142, 
  3823.194, "", 561.494, 17.65, 23.5, 48.8, "", "", 64.5, 0.555}, 
 {"PNG", "Oceania", "Papua New Guinea", "2021-05-08", 11630., 0., 73., 121., 
  0., 0.857, 1299.873, 0., 8.159, 13.524, 0., 0.096, 1.16, "", "", "", "", 
  "", "", "", "", "", "", "", "", "", "", "", "", "", "", "", "", "", 91., 
  "", "", "", 10., 41.67, 8.947027*^6, 18.22, 22.6, 3.808, 2.142, 3823.194, 
  "", 561.494, 17.65, 23.5, 48.8, "", "", 64.5, 0.555}, 
 {"PNG", "Oceania", "Papua New Guinea", "2021-05-09", 11630., 0., 60.571, 
  121., 0., 0.857, 1299.873, 0., 6.77, 13.524, 0., 0.096, 1.18, "", "", "", 
  "", "", "", "", "", "", "", "", "", "", "", "", "", "", "", "", "", "", 
  61., "", "", "", 7., 41.67, 8.947027*^6, 18.22, 22.6, 3.808, 2.142, 
  3823.194, "", 561.494, 17.65, 23.5, 48.8, "", "", 64.5, 0.555}, 
 {"PNG", "Oceania", "Papua New Guinea", "2021-05-10", 12086., 456., 117.714, 
  121., 0., 0.857, 1350.84, 50.967, 13.157, 13.524, 0., 0.096, 1.2, "", "", 
  "", "", "", "", "", "", "", "", "", "", "", "", "", "", "", "", "", "", "", 
  30., "", "", "", 3., 50., 8.947027*^6, 18.22, 22.6, 3.808, 2.142, 3823.194, 
  "", 561.494, 17.65, 23.5, 48.8, "", "", 64.5, 0.555}, 
 {"PNG", "Oceania", "Papua New Guinea", "2021-05-11", 12493., 407., 174.286, 
  130., 9., 1.286, 1396.33, 45.49, 19.48, 14.53, 1.006, 0.144, 1.2, "", "", 
  "", "", "", "", "", "", "", "", "", "", "", "", "", "", "", 3000., 3000., 
  "", "", 0., 0.03, 0.03, "", 0., 50., 8.947027*^6, 18.22, 22.6, 3.808, 
  2.142, 3823.194, "", 561.494, 17.65, 23.5, 48.8, "", "", 64.5, 0.555}, 
 {"PNG", "Oceania", "Papua New Guinea", "2021-05-12", 12997., 504., 246.286, 
  130., 0., 1.286, 1452.661, 56.332, 27.527, 14.53, 0., 0.144, 1.19, "", "", 
  "", "", "", "", "", "", "", "", "", "", "", "", "", "", "", "", "", "", "", 
  407., "", "", "", 45., 50., 8.947027*^6, 18.22, 22.6, 3.808, 2.142, 
  3823.194, "", 561.494, 17.65, 23.5, 48.8, "", "", 64.5, 0.555}, 
 {"PNG", "Oceania", "Papua New Guinea", "2021-05-13", 13242., 245., 230.286, 
  133., 3., 1.714, 1480.045, 27.383, 25.739, 14.865, 0.335, 0.192, 1.18, "", 
  "", "", "", "", "", "", "", "", "", "", "", "", "", "", "", "", "", "", "", 
  "", 813., "", "", "", 91., 50., 8.947027*^6, 18.22, 22.6, 3.808, 2.142, 
  3823.194, "", 561.494, 17.65, 23.5, 48.8, "", "", 64.5, 0.555}, 
 {"PNG", "Oceania", "Papua New Guinea", "2021-05-14", 13707., 465., 296.714, 
  136., 3., 2.143, 1532.017, 51.973, 33.163, 15.201, 0.335, 0.24, 1.16, "", 
  "", "", "", "", "", "", "", "", "", "", "", "", "", "", "", "", 11537., 
  11537., "", "", 1220., 0.13, 0.13, "", 136., 50., 8.947027*^6, 18.22, 22.6, 
  3.808, 2.142, 3823.194, "", 561.494, 17.65, 23.5, 48.8, "", "", 64.5, 
  0.555}, {"PNG", "Oceania", "Papua New Guinea", "2021-05-15", 13707., 0., 
  296.714, 136., 0., 2.143, 1532.017, 0., 33.163, 15.201, 0., 0.24, 1.13, "", 
  "", "", "", "", "", "", "", "", "", "", "", "", "", "", "", "", "", "", "", 
  "", 1421., "", "", "", 159., 50., 8.947027*^6, 18.22, 22.6, 3.808, 2.142, 
  3823.194, "", 561.494, 17.65, 23.5, 48.8, "", "", 64.5, 0.555}, 
 {"PNG", "Oceania", "Papua New Guinea", "2021-05-16", 13707., 0., 296.714, 
  136., 0., 2.143, 1532.017, 0., 33.163, 15.201, 0., 0.24, 1.12, "", "", "", 
  "", "", "", "", "", "", "", "", "", "", "", "", "", "", "", "", "", "", 
  1622., "", "", "", 181., 50., 8.947027*^6, 18.22, 22.6, 3.808, 2.142, 
  3823.194, "", 561.494, 17.65, 23.5, 48.8, "", "", 64.5, 0.555}, 
 {"PNG", "Oceania", "Papua New Guinea", "2021-05-17", 13707., 0., 231.571, 
  136., 0., 2.143, 1532.017, 0., 25.883, 15.201, 0., 0.24, 1.1, "", "", "", 
  "", "", "", "", "", "", "", "", "", "", "", "", "", "", "", "", "", "", 
  1824., "", "", "", 204., 50., 8.947027*^6, 18.22, 22.6, 3.808, 2.142, 
  3823.194, "", 561.494, 17.65, 23.5, 48.8, "", "", 64.5, 0.555}, 
 {"PNG", "Oceania", "Papua New Guinea", "2021-05-18", 14206., 499., 244.714, 
  136., 0., 0.857, 1587.79, 55.773, 27.351, 15.201, 0., 0.096, 1.09, "", "", 
  "", "", "", "", "", "", "", "", "", "", "", "", "", "", "", "", "", "", "", 
  2025., "", "", "", 226., 50., 8.947027*^6, 18.22, 22.6, 3.808, 2.142, 
  3823.194, "", 561.494, 17.65, 23.5, 48.8, "", "", 64.5, 0.555}, 
 {"PNG", "Oceania", "Papua New Guinea", "2021-05-19", 14639., 433., 234.571, 
  141., 5., 1.571, 1636.186, 48.396, 26.218, 15.759, 0.559, 0.176, 1.08, "", 
  "", "", "", "", "", "", "", "", "", "", "", "", "", "", "", "", "", "", "", 
  "", 1820., "", "", "", 203., 50., 8.947027*^6, 18.22, 22.6, 3.808, 2.142, 
  3823.194, "", 561.494, 17.65, 23.5, 48.8, "", "", 64.5, 0.555}, 
 {"PNG", "Oceania", "Papua New Guinea", "2021-05-20", 14910., 271., 238.286, 
  154., 13., 3., 1666.475, 30.289, 26.633, 17.212, 1.453, 0.335, 1.05, "", 
  "", "", "", "", "", "", "", "", "", "", "", "", "", "", "", "", "", "", "", 
  "", 1615., "", "", "", 181., 50., 8.947027*^6, 18.22, 22.6, 3.808, 2.142, 
  3823.194, "", 561.494, 17.65, 23.5, 48.8, "", "", 64.5, 0.555}, 
 {"PNG", "Oceania", "Papua New Guinea", "2021-05-21", 14910., 0., 171.857, 
  154., 0., 2.571, 1666.475, 0., 19.208, 17.212, 0., 0.287, 1.03, "", "", "", 
  "", "", "", "", "", "", "", "", "", "", "", "", "", "", 21404., 21404., "", 
  "", 1410., 0.24, 0.24, "", 158., 50., 8.947027*^6, 18.22, 22.6, 3.808, 
  2.142, 3823.194, "", 561.494, 17.65, 23.5, 48.8, "", "", 64.5, 0.555}, 
 {"PNG", "Oceania", "Papua New Guinea", "2021-05-22", 14910., 0., 171.857, 
  154., 0., 2.571, 1666.475, 0., 19.208, 17.212, 0., 0.287, 1.02, "", "", "", 
  "", "", "", "", "", "", "", "", "", "", "", "", "", "", "", "", "", "", "", 
  "", "", "", "", 50., 8.947027*^6, 18.22, 22.6, 3.808, 2.142, 3823.194, "", 
  561.494, 17.65, 23.5, 48.8, "", "", 64.5, 0.555}, 
 {"PNG", "Oceania", "Papua New Guinea", "2021-05-23", 14910., 0., 171.857, 
  154., 0., 2.571, 1666.475, 0., 19.208, 17.212, 0., 0.287, 1.01, "", "", "", 
  "", "", "", "", "", "", "", "", "", "", "", "", "", "", "", "", "", "", "", 
  "", "", "", "", 50., 8.947027*^6, 18.22, 22.6, 3.808, 2.142, 3823.194, "", 
  561.494, 17.65, 23.5, 48.8, "", "", 64.5, 0.555}, 
 {"PNG", "Oceania", "Papua New Guinea", "2021-05-24", 15187., 277., 211.429, 
  156., 2., 2.857, 1697.435, 30.96, 23.631, 17.436, 0.224, 0.319, 1., "", "", 
  "", "", "", "", "", "", "", "", "", "", "", "", "", "", "", "", "", "", "", 
  "", "", "", "", "", 50., 8.947027*^6, 18.22, 22.6, 3.808, 2.142, 3823.194, 
  "", 561.494, 17.65, 23.5, 48.8, "", "", 64.5, 0.555}, 
 {"PNG", "Oceania", "Papua New Guinea", "2021-05-25", 15222., 35., 145.143, 
  156., 0., 2.857, 1701.347, 3.912, 16.222, 17.436, 0., 0.319, 0.99, "", "", 
  "", "", "", "", "", "", "", "", "", "", "", "", "", "", "", "", "", "", "", 
  "", "", "", "", "", 55.56, 8.947027*^6, 18.22, 22.6, 3.808, 2.142, 
  3823.194, "", 561.494, 17.65, 23.5, 48.8, "", "", 64.5, 0.555}, 
 {"PNG", "Oceania", "Papua New Guinea", "2021-05-26", 15368., 146., 104.143, 
  159., 3., 2.571, 1717.666, 16.318, 11.64, 17.771, 0.335, 0.287, 0.98, "", 
  "", "", "", "", "", "", "", "", "", "", "", "", "", "", "", "", "", "", "", 
  "", "", "", "", "", "", 55.56, 8.947027*^6, 18.22, 22.6, 3.808, 2.142, 
  3823.194, "", 561.494, 17.65, 23.5, 48.8, "", "", 64.5, 0.555}, 
 {"PNG", "Oceania", "Papua New Guinea", "2021-05-27", 15415., 47., 72.143, 
  162., 3., 1.143, 1722.919, 5.253, 8.063, 18.107, 0.335, 0.128, 0.97, "", 
  "", "", "", "", "", "", "", "", "", "", "", "", "", "", "", "", "", "", "", 
  "", "", "", "", "", "", 55.56, 8.947027*^6, 18.22, 22.6, 3.808, 2.142, 
  3823.194, "", 561.494, 17.65, 23.5, 48.8, "", "", 64.5, 0.555}, 
 {"PNG", "Oceania", "Papua New Guinea", "2021-05-28", 15772., 357., 123.143, 
  162., 0., 1.143, 1762.82, 39.902, 13.764, 18.107, 0., 0.128, 0.97, "", "", 
  "", "", "", "", "", "", "", "", "", "", "", "", "", "", "", "", "", "", "", 
  "", "", "", "", "", 55.56, 8.947027*^6, 18.22, 22.6, 3.808, 2.142, 
  3823.194, "", 561.494, 17.65, 23.5, 48.8, "", "", 64.5, 0.555}, 
 {"PNG", "Oceania", "Papua New Guinea", "2021-05-29", 15772., 0., 123.143, 
  162., 0., 1.143, 1762.82, 0., 13.764, 18.107, 0., 0.128, 0.96, "", "", "", 
  "", "", "", "", "", "", "", "", "", "", "", "", "", "", "", "", "", "", "", 
  "", "", "", "", 55.56, 8.947027*^6, 18.22, 22.6, 3.808, 2.142, 3823.194, 
  "", 561.494, 17.65, 23.5, 48.8, "", "", 64.5, 0.555}, 
 {"PNG", "Oceania", "Papua New Guinea", "2021-05-30", 15848., 76., 134., 
  162., 0., 1.143, 1771.315, 8.494, 14.977, 18.107, 0., 0.128, 0.95, "", "", 
  "", "", "", "", "", "", "", "", "", "", "", "", "", "", "", "", "", "", "", 
  "", "", "", "", "", 55.56, 8.947027*^6, 18.22, 22.6, 3.808, 2.142, 
  3823.194, "", 561.494, 17.65, 23.5, 48.8, "", "", 64.5, 0.555}, 
 {"PNG", "Oceania", "Papua New Guinea", "2021-05-31", 15910., 62., 103.286, 
  162., 0., 0.857, 1778.244, 6.93, 11.544, 18.107, 0., 0.096, 0.94, "", "", 
  "", "", "", "", "", "", "", "", "", "", "", "", "", "", "", "", "", "", "", 
  "", "", "", "", "", 55.56, 8.947027*^6, 18.22, 22.6, 3.808, 2.142, 
  3823.194, "", 561.494, 17.65, 23.5, 48.8, "", "", 64.5, 0.555}, 
 {"PNG", "Oceania", "Papua New Guinea", "2021-06-01", 15910., 0., 98.286, 
  162., 0., 0.857, 1778.244, 0., 10.985, 18.107, 0., 0.096, 0.94, "", "", "", 
  "", "", "", "", "", "", "", "", "", "", "", "", "", "", "", "", "", "", "", 
  "", "", "", "", 55.56, 8.947027*^6, 18.22, 22.6, 3.808, 2.142, 3823.194, 
  "", 561.494, 17.65, 23.5, 48.8, "", "", 64.5, 0.555}, 
 {"PNG", "Oceania", "Papua New Guinea", "2021-06-02", 15910., 0., 77.429, 
  162., 0., 0.429, 1778.244, 0., 8.654, 18.107, 0., 0.048, 0.94, "", "", "", 
  "", "", "", "", "", "", "", "", "", "", "", "", "", "", "", "", "", "", "", 
  "", "", "", "", 55.56, 8.947027*^6, 18.22, 22.6, 3.808, 2.142, 3823.194, 
  "", 561.494, 17.65, 23.5, 48.8, "", "", 64.5, 0.555}, 
 {"PNG", "Oceania", "Papua New Guinea", "2021-06-03", 16185., 275., 110., 
  162., 0., 0., 1808.981, 30.736, 12.295, 18.107, 0., 0., 0.95, "", "", "", 
  "", "", "", "", "", "", "", "", "", "", "", "", "", "", "", "", "", "", "", 
  "", "", "", "", 55.56, 8.947027*^6, 18.22, 22.6, 3.808, 2.142, 3823.194, 
  "", 561.494, 17.65, 23.5, 48.8, "", "", 64.5, 0.555}, 
 {"PNG", "Oceania", "Papua New Guinea", "2021-06-04", 16185., 0., 59., 162., 
  0., 0., 1808.981, 0., 6.594, 18.107, 0., 0., 0.95, "", "", "", "", "", "", 
  "", "", "", "", "", "", "", "", "", "", "", "", "", "", "", "", "", "", "", 
  "", 55.56, 8.947027*^6, 18.22, 22.6, 3.808, 2.142, 3823.194, "", 561.494, 
  17.65, 23.5, 48.8, "", "", 64.5, 0.555}, 
 {"PNG", "Oceania", "Papua New Guinea", "2021-06-05", 16258., 73., 69.429, 
  164., 2., 0.286, 1817.14, 8.159, 7.76, 18.33, 0.224, 0.032, 0.95, "", "", 
  "", "", "", "", "", "", "", "", "", "", "", "", "", "", "", "", "", "", "", 
  "", "", "", "", "", 55.56, 8.947027*^6, 18.22, 22.6, 3.808, 2.142, 
  3823.194, "", 561.494, 17.65, 23.5, 48.8, "", "", 64.5, 0.555}, 
 {"PNG", "Oceania", "Papua New Guinea", "2021-06-06", 16327., 69., 68.429, 
  164., 0., 0.286, 1824.852, 7.712, 7.648, 18.33, 0., 0.032, 0.95, "", "", 
  "", "", "", "", "", "", "", "", "", "", "", "", "", "", "", "", "", "", "", 
  "", "", "", "", "", 55.56, 8.947027*^6, 18.22, 22.6, 3.808, 2.142, 
  3823.194, "", 561.494, 17.65, 23.5, 48.8, "", "", 64.5, 0.555}, 
 {"PNG", "Oceania", "Papua New Guinea", "2021-06-07", 16374., 47., 66.286, 
  164., 0., 0.286, 1830.105, 5.253, 7.409, 18.33, 0., 0.032, "", "", "", "", 
  "", "", "", "", "", "", "", "", "", "", "", "", "", "", "", "", "", "", "", 
  "", "", "", "", 55.56, 8.947027*^6, 18.22, 22.6, 3.808, 2.142, 3823.194, 
  "", 561.494, 17.65, 23.5, 48.8, "", "", 64.5, 0.555}, 
 {"PRY", "South America", "Paraguay", "2020-03-07", "", "", "", "", "", "", 
  "", "", "", "", "", "", "", "", "", "", "", "", "", "", "", 1., 1., 0., 0., 
  "", "", "", "", "tests performed", "", "", "", "", "", "", "", "", "", 
  5.56, 7.13253*^6, 17.144, 26.5, 6.378, 3.833, 8827.01, 1.7, 199.128, 8.27, 
  5., 21.6, 79.602, 1.3, 74.25, 0.728}, {"PRY", "South America", "Paraguay", 
  "2020-03-08", 1., 1., "", "", "", "", 0.14, 0.14, "", "", "", "", "", "", 
  "", "", "", "", "", "", "", "", "", "", "", "", "", "", "", 
  "tests performed", "", "", "", "", "", "", "", "", "", 5.56, 7.13253*^6, 
  17.144, 26.5, 6.378, 3.833, 8827.01, 1.7, 199.128, 8.27, 5., 21.6, 79.602, 
  1.3, 74.25, 0.728}, {"PRY", "South America", "Paraguay", "2020-03-09", 1., 
  0., "", "", "", "", 0.14, 0., "", "", "", "", "", "", "", "", "", "", "", 
  "", "", "", "", "", "", "", "", "", "", "tests performed", "", "", "", "", 
  "", "", "", "", "", 5.56, 7.13253*^6, 17.144, 26.5, 6.378, 3.833, 8827.01, 
  1.7, 199.128, 8.27, 5., 21.6, 79.602, 1.3, 74.25, 0.728}, 
 {"PRY", "South America", "Paraguay", "2020-03-10", 1., 0., "", "", "", "", 
  0.14, 0., "", "", "", "", "", "", "", "", "", "", "", "", "", 8., 9., 
  0.001, 0.001, "", "", "", "", "tests performed", "", "", "", "", "", "", 
  "", "", "", 39.81, 7.13253*^6, 17.144, 26.5, 6.378, 3.833, 8827.01, 1.7, 
  199.128, 8.27, 5., 21.6, 79.602, 1.3, 74.25, 0.728}, 
 {"PRY", "South America", "Paraguay", "2020-03-11", 5., 4., "", "", "", "", 
  0.701, 0.561, "", "", "", "", "", "", "", "", "", "", "", "", "", 7., 16., 
  0.002, 0.001, "", "", "", "", "tests performed", "", "", "", "", "", "", 
  "", "", "", 39.81, 7.13253*^6, 17.144, 26.5, 6.378, 3.833, 8827.01, 1.7, 
  199.128, 8.27, 5., 21.6, 79.602, 1.3, 74.25, 0.728}, 
 {"PRY", "South America", "Paraguay", "2020-03-12", 5., 0., "", "", "", "", 
  0.701, 0., "", "", "", "", "", "", "", "", "", "", "", "", "", 6., 22., 
  0.003, 0.001, "", "", "", "", "tests performed", "", "", "", "", "", "", 
  "", "", "", 39.81, 7.13253*^6, 17.144, 26.5, 6.378, 3.833, 8827.01, 1.7, 
  199.128, 8.27, 5., 21.6, 79.602, 1.3, 74.25, 0.728}, 
 {"PRY", "South America", "Paraguay", "2020-03-13", 6., 1., 0.857, "", "", 
  0., 0.841, 0.14, 0.12, "", "", 0., "", "", "", "", "", "", "", "", "", 17., 
  39., 0.005, 0.002, "", "", "", "", "tests performed", "", "", "", "", "", 
  "", "", "", "", 50.93, 7.13253*^6, 17.144, 26.5, 6.378, 3.833, 8827.01, 
  1.7, 199.128, 8.27, 5., 21.6, 79.602, 1.3, 74.25, 0.728}, 
 {"PRY", "South America", "Paraguay", "2020-03-14", 6., 0., 0.857, "", "", 
  0., 0.841, 0., 0.12, "", "", 0., "", "", "", "", "", "", "", "", "", 15., 
  54., 0.008, 0.002, 8., 0.001, 0.107, 9.3, "tests performed", "", "", "", 
  "", "", "", "", "", "", 50.93, 7.13253*^6, 17.144, 26.5, 6.378, 3.833, 
  8827.01, 1.7, 199.128, 8.27, 5., 21.6, 79.602, 1.3, 74.25, 0.728}, 
 {"PRY", "South America", "Paraguay", "2020-03-15", 6., 0., 0.714, "", "", 
  0., 0.841, 0., 0.1, "", "", 0., "", "", "", "", "", "", "", "", "", 33., 
  87., 0.012, 0.005, 12., 0.002, 0.06, 16.8, "tests performed", "", "", "", 
  "", "", "", "", "", "", 50.93, 7.13253*^6, 17.144, 26.5, 6.378, 3.833, 
  8827.01, 1.7, 199.128, 8.27, 5., 21.6, 79.602, 1.3, 74.25, 0.728}, 
 {"PRY", "South America", "Paraguay", "2020-03-16", 8., 2., 1., "", "", 0., 
  1.122, 0.28, 0.14, "", "", 0., "", "", "", "", "", "", "", "", "", 27., 
  114., 0.016, 0.004, 15., 0.002, 0.067, 15., "tests performed", "", "", "", 
  "", "", "", "", "", "", 70.37, 7.13253*^6, 17.144, 26.5, 6.378, 3.833, 
  8827.01, 1.7, 199.128, 8.27, 5., 21.6, 79.602, 1.3, 74.25, 0.728}, 
 {"PRY", "South America", "Paraguay", "2020-03-17", 9., 1., 1.143, "", "", 
  0., 1.262, 0.14, 0.16, "", "", 0., "", "", "", "", "", "", "", "", "", 26., 
  140., 0.02, 0.004, 19., 0.003, 0.06, 16.6, "tests performed", "", "", "", 
  "", "", "", "", "", "", 74.07, 7.13253*^6, 17.144, 26.5, 6.378, 3.833, 
  8827.01, 1.7, 199.128, 8.27, 5., 21.6, 79.602, 1.3, 74.25, 0.728}, 
 {"PRY", "South America", "Paraguay", "2020-03-18", 11., 2., 0.857, "", "", 
  0., 1.542, 0.28, 0.12, "", "", 0., "", "", "", "", "", "", "", "", "", 24., 
  164., 0.023, 0.003, 21., 0.003, 0.041, 24.5, "tests performed", "", "", "", 
  "", "", "", "", "", "", 74.07, 7.13253*^6, 17.144, 26.5, 6.378, 3.833, 
  8827.01, 1.7, 199.128, 8.27, 5., 21.6, 79.602, 1.3, 74.25, 0.728}, 
 {"PRY", "South America", "Paraguay", "2020-03-19", 11., 0., 0.857, "", "", 
  0., 1.542, 0., 0.12, "", "", 0., "", "", "", "", "", "", "", "", "", 32., 
  196., 0.027, 0.004, 25., 0.004, 0.034, 29.2, "tests performed", "", "", "", 
  "", "", "", "", "", "", 74.07, 7.13253*^6, 17.144, 26.5, 6.378, 3.833, 
  8827.01, 1.7, 199.128, 8.27, 5., 21.6, 79.602, 1.3, 74.25, 0.728}, 
 {"PRY", "South America", "Paraguay", "2020-03-20", 13., 2., 1., "", "", 0., 
  1.823, 0.28, 0.14, "", "", 0., "", "", "", "", "", "", "", "", "", 44., 
  240., 0.034, 0.006, 29., 0.004, 0.034, 29., "tests performed", "", "", "", 
  "", "", "", "", "", "", 74.07, 7.13253*^6, 17.144, 26.5, 6.378, 3.833, 
  8827.01, 1.7, 199.128, 8.27, 5., 21.6, 79.602, 1.3, 74.25, 0.728}, 
 {"PRY", "South America", "Paraguay", "2020-03-21", 18., 5., 1.714, 1., 1., 
  0.143, 2.524, 0.701, 0.24, 0.14, 0.14, 0.02, "", "", "", "", "", "", "", 
  "", "", 68., 308., 0.043, 0.01, 36., 0.005, 0.048, 21., "tests performed", 
  "", "", "", "", "", "", "", "", "", 85.19, 7.13253*^6, 17.144, 26.5, 6.378, 
  3.833, 8827.01, 1.7, 199.128, 8.27, 5., 21.6, 79.602, 1.3, 74.25, 0.728}, 
 {"PRY", "South America", "Paraguay", "2020-03-22", 22., 4., 2.286, 1., 0., 
  0.143, 3.084, 0.561, 0.32, 0.14, 0., 0.02, "", "", "", "", "", "", "", "", 
  "", 37., 345., 0.048, 0.005, 37., 0.005, 0.062, 16.2, "tests performed", 
  "", "", "", "", "", "", "", "", "", 85.19, 7.13253*^6, 17.144, 26.5, 6.378, 
  3.833, 8827.01, 1.7, 199.128, 8.27, 5., 21.6, 79.602, 1.3, 74.25, 0.728}, 
 {"PRY", "South America", "Paraguay", "2020-03-23", 22., 0., 2., 1., 0., 
  0.143, 3.084, 0., 0.28, 0.14, 0., 0.02, "", "", "", "", "", "", "", "", "", 
  89., 434., 0.061, 0.012, 46., 0.006, 0.043, 23., "tests performed", "", "", 
  "", "", "", "", "", "", "", 90.74, 7.13253*^6, 17.144, 26.5, 6.378, 3.833, 
  8827.01, 1.7, 199.128, 8.27, 5., 21.6, 79.602, 1.3, 74.25, 0.728}, 
 {"PRY", "South America", "Paraguay", "2020-03-24", 27., 5., 2.571, 2., 1., 
  0.286, 3.785, 0.701, 0.361, 0.28, 0.14, 0.04, "", "", "", "", "", "", "", 
  "", "", 91., 525., 0.074, 0.013, 55., 0.008, 0.047, 21.4, 
  "tests performed", "", "", "", "", "", "", "", "", "", 93.52, 7.13253*^6, 
  17.144, 26.5, 6.378, 3.833, 8827.01, 1.7, 199.128, 8.27, 5., 21.6, 79.602, 
  1.3, 74.25, 0.728}, {"PRY", "South America", "Paraguay", "2020-03-25", 37., 
  10., 3.714, 3., 1., 0.429, 5.188, 1.402, 0.521, 0.421, 0.14, 0.06, "", "", 
  "", "", "", "", "", "", "", 51., 576., 0.081, 0.007, 59., 0.008, 0.063, 
  15.9, "tests performed", "", "", "", "", "", "", "", "", "", 93.52, 
  7.13253*^6, 17.144, 26.5, 6.378, 3.833, 8827.01, 1.7, 199.128, 8.27, 5., 
  21.6, 79.602, 1.3, 74.25, 0.728}, {"PRY", "South America", "Paraguay", 
  "2020-03-26", 41., 4., 4.286, 3., 0., 0.429, 5.748, 0.561, 0.601, 0.421, 
  0., 0.06, "", "", "", "", "", "", "", "", "", 78., 654., 0.092, 0.011, 65., 
  0.009, 0.066, 15.2, "tests performed", "", "", "", "", "", "", "", "", "", 
  93.52, 7.13253*^6, 17.144, 26.5, 6.378, 3.833, 8827.01, 1.7, 199.128, 8.27, 
  5., 21.6, 79.602, 1.3, 74.25, 0.728}, {"PRY", "South America", "Paraguay", 
  "2020-03-27", 52., 11., 5.571, 3., 0., 0.429, 7.291, 1.542, 0.781, 0.421, 
  0., 0.06, "", "", "", "", "", "", "", "", "", 101., 755., 0.106, 0.014, 
  74., 0.01, 0.075, 13.3, "tests performed", "", "", "", "", "", "", "", "", 
  "", 93.52, 7.13253*^6, 17.144, 26.5, 6.378, 3.833, 8827.01, 1.7, 199.128, 
  8.27, 5., 21.6, 79.602, 1.3, 74.25, 0.728}, 
 {"PRY", "South America", "Paraguay", "2020-03-28", 56., 4., 5.429, 3., 0., 
  0.286, 7.851, 0.561, 0.761, 0.421, 0., 0.04, "", "", "", "", "", "", "", 
  "", "", 60., 815., 0.114, 0.008, 72., 0.01, 0.075, 13.3, "tests performed", 
  "", "", "", "", "", "", "", "", "", 93.52, 7.13253*^6, 17.144, 26.5, 6.378, 
  3.833, 8827.01, 1.7, 199.128, 8.27, 5., 21.6, 79.602, 1.3, 74.25, 0.728}, 
 {"PRY", "South America", "Paraguay", "2020-03-29", 59., 3., 5.286, 3., 0., 
  0.286, 8.272, 0.421, 0.741, 0.421, 0., 0.04, "", "", "", "", "", "", "", 
  "", "", 105., 920., 0.129, 0.015, 82., 0.011, 0.064, 15.5, 
  "tests performed", "", "", "", "", "", "", "", "", "", 93.52, 7.13253*^6, 
  17.144, 26.5, 6.378, 3.833, 8827.01, 1.7, 199.128, 8.27, 5., 21.6, 79.602, 
  1.3, 74.25, 0.728}, {"PRY", "South America", "Paraguay", "2020-03-30", 64., 
  5., 6., 3., 0., 0.286, 8.973, 0.701, 0.841, 0.421, 0., 0.04, "", "", "", 
  "", "", "", "", "", "", 68., 988., 0.139, 0.01, 79., 0.011, 0.076, 13.2, 
  "tests performed", "", "", "", "", "", "", "", "", "", 93.52, 7.13253*^6, 
  17.144, 26.5, 6.378, 3.833, 8827.01, 1.7, 199.128, 8.27, 5., 21.6, 79.602, 
  1.3, 74.25, 0.728}, {"PRY", "South America", "Paraguay", "2020-03-31", 65., 
  1., 5.429, 3., 0., 0.143, 9.113, 0.14, 0.761, 0.421, 0., 0.02, "", "", "", 
  "", "", "", "", "", "", 90., 1078., 0.151, 0.013, 79., 0.011, 0.069, 14.6, 
  "tests performed", "", "", "", "", "", "", "", "", "", 93.52, 7.13253*^6, 
  17.144, 26.5, 6.378, 3.833, 8827.01, 1.7, 199.128, 8.27, 5., 21.6, 79.602, 
  1.3, 74.25, 0.728}, {"PRY", "South America", "Paraguay", "2020-04-01", 69., 
  4., 4.571, 3., 0., 0., 9.674, 0.561, 0.641, 0.421, 0., 0., "", "", "", "", 
  "", "", "", "", "", 95., 1173., 0.164, 0.013, 85., 0.012, 0.054, 18.6, 
  "tests performed", "", "", "", "", "", "", "", "", "", 93.52, 7.13253*^6, 
  17.144, 26.5, 6.378, 3.833, 8827.01, 1.7, 199.128, 8.27, 5., 21.6, 79.602, 
  1.3, 74.25, 0.728}, {"PRY", "South America", "Paraguay", "2020-04-02", 77., 
  8., 5.143, 3., 0., 0., 10.796, 1.122, 0.721, 0.421, 0., 0., "", "", "", "", 
  "", "", "", "", "", 116., 1289., 0.181, 0.016, 91., 0.013, 0.057, 17.7, 
  "tests performed", "", "", "", "", "", "", "", "", "", 93.52, 7.13253*^6, 
  17.144, 26.5, 6.378, 3.833, 8827.01, 1.7, 199.128, 8.27, 5., 21.6, 79.602, 
  1.3, 74.25, 0.728}, {"PRY", "South America", "Paraguay", "2020-04-03", 92., 
  15., 5.714, 3., 0., 0., 12.899, 2.103, 0.801, 0.421, 0., 0., "", "", "", 
  "", "", "", "", "", "", 165., 1454., 0.204, 0.023, 100., 0.014, 0.057, 
  17.5, "tests performed", "", "", "", "", "", "", "", "", "", 93.52, 
  7.13253*^6, 17.144, 26.5, 6.378, 3.833, 8827.01, 1.7, 199.128, 8.27, 5., 
  21.6, 79.602, 1.3, 74.25, 0.728}, {"PRY", "South America", "Paraguay", 
  "2020-04-04", 96., 4., 5.714, 3., 0., 0., 13.459, 0.561, 0.801, 0.421, 0., 
  0., "", "", "", "", "", "", "", "", "", 192., 1646., 0.231, 0.027, 119., 
  0.017, 0.048, 20.8, "tests performed", "", "", "", "", "", "", "", "", "", 
  93.52, 7.13253*^6, 17.144, 26.5, 6.378, 3.833, 8827.01, 1.7, 199.128, 8.27, 
  5., 21.6, 79.602, 1.3, 74.25, 0.728}, {"PRY", "South America", "Paraguay", 
  "2020-04-05", 104., 8., 6.429, 3., 0., 0., 14.581, 1.122, 0.901, 0.421, 0., 
  0., "", "", "", "", "", "", "", "", "", 200., 1846., 0.259, 0.028, 132., 
  0.019, 0.049, 20.5, "tests performed", "", "", "", "", "", "", "", "", "", 
  93.52, 7.13253*^6, 17.144, 26.5, 6.378, 3.833, 8827.01, 1.7, 199.128, 8.27, 
  5., 21.6, 79.602, 1.3, 74.25, 0.728}, {"PRY", "South America", "Paraguay", 
  "2020-04-06", 113., 9., 7., 5., 2., 0.286, 15.843, 1.262, 0.981, 0.701, 
  0.28, 0.04, 0.76, "", "", "", "", "", "", "", "", 162., 2008., 0.282, 
  0.023, 146., 0.02, 0.048, 20.9, "tests performed", "", "", "", "", "", "", 
  "", "", "", 93.52, 7.13253*^6, 17.144, 26.5, 6.378, 3.833, 8827.01, 1.7, 
  199.128, 8.27, 5., 21.6, 79.602, 1.3, 74.25, 0.728}, 
 {"PRY", "South America", "Paraguay", "2020-04-07", 115., 2., 7.143, 5., 0., 
  0.286, 16.123, 0.28, 1.001, 0.701, 0., 0.04, 0.69, "", "", "", "", "", "", 
  "", "", 212., 2220., 0.311, 0.03, 163., 0.023, 0.044, 22.8, 
  "tests performed", "", "", "", "", "", "", "", "", "", 93.52, 7.13253*^6, 
  17.144, 26.5, 6.378, 3.833, 8827.01, 1.7, 199.128, 8.27, 5., 21.6, 79.602, 
  1.3, 74.25, 0.728}, {"PRY", "South America", "Paraguay", "2020-04-08", 
  119., 4., 7.143, 5., 0., 0.286, 16.684, 0.561, 1.001, 0.701, 0., 0.04, 
  0.66, "", "", "", "", "", "", "", "", 242., 2462., 0.345, 0.034, 184., 
  0.026, 0.039, 25.8, "tests performed", "", "", "", "", "", "", "", "", "", 
  93.52, 7.13253*^6, 17.144, 26.5, 6.378, 3.833, 8827.01, 1.7, 199.128, 8.27, 
  5., 21.6, 79.602, 1.3, 74.25, 0.728}, {"PRY", "South America", "Paraguay", 
  "2020-04-09", 124., 5., 6.714, 5., 0., 0.286, 17.385, 0.701, 0.941, 0.701, 
  0., 0.04, 0.6, "", "", "", "", "", "", "", "", 223., 2685., 0.376, 0.031, 
  199., 0.028, 0.034, 29.6, "tests performed", "", "", "", "", "", "", "", 
  "", "", 94.44, 7.13253*^6, 17.144, 26.5, 6.378, 3.833, 8827.01, 1.7, 
  199.128, 8.27, 5., 21.6, 79.602, 1.3, 74.25, 0.728}, 
 {"PRY", "South America", "Paraguay", "2020-04-10", 129., 5., 5.286, 6., 1., 
  0.429, 18.086, 0.701, 0.741, 0.841, 0.14, 0.06, 0.57, "", "", "", "", "", 
  "", "", "", 220., 2905., 0.407, 0.031, 207., 0.029, 0.026, 39.2, 
  "tests performed", "", "", "", "", "", "", "", "", "", 94.44, 7.13253*^6, 
  17.144, 26.5, 6.378, 3.833, 8827.01, 1.7, 199.128, 8.27, 5., 21.6, 79.602, 
  1.3, 74.25, 0.728}, {"PRY", "South America", "Paraguay", "2020-04-11", 
  133., 4., 5.286, 6., 0., 0.429, 18.647, 0.561, 0.741, 0.841, 0., 0.06, 
  0.68, "", "", "", "", "", "", "", "", 230., 3135., 0.44, 0.032, 213., 0.03, 
  0.025, 40.3, "tests performed", "", "", "", "", "", "", "", "", "", 94.44, 
  7.13253*^6, 17.144, 26.5, 6.378, 3.833, 8827.01, 1.7, 199.128, 8.27, 5., 
  21.6, 79.602, 1.3, 74.25, 0.728}, {"PRY", "South America", "Paraguay", 
  "2020-04-12", 134., 1., 4.286, 6., 0., 0.429, 18.787, 0.14, 0.601, 0.841, 
  0., 0.06, 0.81, "", "", "", "", "", "", "", "", 259., 3394., 0.476, 0.036, 
  221., 0.031, 0.019, 51.6, "tests performed", "", "", "", "", "", "", "", 
  "", "", 94.44, 7.13253*^6, 17.144, 26.5, 6.378, 3.833, 8827.01, 1.7, 
  199.128, 8.27, 5., 21.6, 79.602, 1.3, 74.25, 0.728}, 
 {"PRY", "South America", "Paraguay", "2020-04-13", 147., 13., 4.857, 6., 0., 
  0.143, 20.61, 1.823, 0.681, 0.841, 0., 0.02, 0.96, "", "", "", "", "", "", 
  "", "", 248., 3642., 0.511, 0.035, 233., 0.033, 0.021, 48., 
  "tests performed", "", "", "", "", "", "", "", "", "", 94.44, 7.13253*^6, 
  17.144, 26.5, 6.378, 3.833, 8827.01, 1.7, 199.128, 8.27, 5., 21.6, 79.602, 
  1.3, 74.25, 0.728}, {"PRY", "South America", "Paraguay", "2020-04-14", 
  159., 12., 6.286, 7., 1., 0.286, 22.292, 1.682, 0.881, 0.981, 0.14, 0.04, 
  1.01, "", "", "", "", "", "", "", "", 246., 3888., 0.545, 0.034, 238., 
  0.033, 0.026, 37.9, "tests performed", "", "", "", "", "", "", "", "", "", 
  94.44, 7.13253*^6, 17.144, 26.5, 6.378, 3.833, 8827.01, 1.7, 199.128, 8.27, 
  5., 21.6, 79.602, 1.3, 74.25, 0.728}, {"PRY", "South America", "Paraguay", 
  "2020-04-15", 161., 2., 6., 8., 1., 0.429, 22.573, 0.28, 0.841, 1.122, 
  0.14, 0.06, 1., "", "", "", "", "", "", "", "", 379., 4267., 0.598, 0.053, 
  258., 0.036, 0.023, 43., "tests performed", "", "", "", "", "", "", "", "", 
  "", 94.44, 7.13253*^6, 17.144, 26.5, 6.378, 3.833, 8827.01, 1.7, 199.128, 
  8.27, 5., 21.6, 79.602, 1.3, 74.25, 0.728}, 
 {"PRY", "South America", "Paraguay", "2020-04-16", 174., 13., 7.143, 8., 0., 
  0.429, 24.395, 1.823, 1.001, 1.122, 0., 0.06, 1., "", "", "", "", "", "", 
  "", "", 345., 4612., 0.647, 0.048, 275., 0.039, 0.026, 38.5, 
  "tests performed", "", "", "", "", "", "", "", "", "", 94.44, 7.13253*^6, 
  17.144, 26.5, 6.378, 3.833, 8827.01, 1.7, 199.128, 8.27, 5., 21.6, 79.602, 
  1.3, 74.25, 0.728}, {"PRY", "South America", "Paraguay", "2020-04-17", 
  199., 25., 10., 8., 0., 0.286, 27.9, 3.505, 1.402, 1.122, 0., 0.04, 0.97, 
  "", "", "", "", "", "", "", "", 338., 4950., 0.694, 0.047, 292., 0.041, 
  0.034, 29.2, "tests performed", "", "", "", "", "", "", "", "", "", 94.44, 
  7.13253*^6, 17.144, 26.5, 6.378, 3.833, 8827.01, 1.7, 199.128, 8.27, 5., 
  21.6, 79.602, 1.3, 74.25, 0.728}, {"PRY", "South America", "Paraguay", 
  "2020-04-18", 202., 3., 9.857, 8., 0., 0.286, 28.321, 0.421, 1.382, 1.122, 
  0., 0.04, 0.89, "", "", "", "", "", "", "", "", 304., 5254., 0.737, 0.043, 
  303., 0.042, 0.033, 30.7, "tests performed", "", "", "", "", "", "", "", 
  "", "", 94.44, 7.13253*^6, 17.144, 26.5, 6.378, 3.833, 8827.01, 1.7, 
  199.128, 8.27, 5., 21.6, 79.602, 1.3, 74.25, 0.728}, 
 {"PRY", "South America", "Paraguay", "2020-04-19", 206., 4., 10.286, 8., 0., 
  0.286, 28.882, 0.561, 1.442, 1.122, 0., 0.04, 0.86, "", "", "", "", "", "", 
  "", "", 247., 5501., 0.771, 0.035, 301., 0.042, 0.034, 29.3, 
  "tests performed", "", "", "", "", "", "", "", "", "", 94.44, 7.13253*^6, 
  17.144, 26.5, 6.378, 3.833, 8827.01, 1.7, 199.128, 8.27, 5., 21.6, 79.602, 
  1.3, 74.25, 0.728}, {"PRY", "South America", "Paraguay", "2020-04-20", 
  208., 2., 8.714, 8., 0., 0.286, 29.162, 0.28, 1.222, 1.122, 0., 0.04, 0.83, 
  "", "", "", "", "", "", "", "", 377., 5878., 0.824, 0.053, 319., 0.045, 
  0.027, 36.6, "tests performed", "", "", "", "", "", "", "", "", "", 94.44, 
  7.13253*^6, 17.144, 26.5, 6.378, 3.833, 8827.01, 1.7, 199.128, 8.27, 5., 
  21.6, 79.602, 1.3, 74.25, 0.728}, {"PRY", "South America", "Paraguay", 
  "2020-04-21", 208., 0., 7., 8., 0., 0.143, 29.162, 0., 0.981, 1.122, 0., 
  0.02, 0.81, "", "", "", "", "", "", "", "", 414., 6292., 0.882, 0.058, 
  343., 0.048, 0.02, 49., "tests performed", "", "", "", "", "", "", "", "", 
  "", 94.44, 7.13253*^6, 17.144, 26.5, 6.378, 3.833, 8827.01, 1.7, 199.128, 
  8.27, 5., 21.6, 79.602, 1.3, 74.25, 0.728}, 
 {"PRY", "South America", "Paraguay", "2020-04-22", 213., 5., 7.429, 9., 1., 
  0.143, 29.863, 0.701, 1.042, 1.262, 0.14, 0.02, 0.86, "", "", "", "", "", 
  "", "", "", 306., 6598., 0.925, 0.043, 333., 0.047, 0.022, 44.8, 
  "tests performed", "", "", "", "", "", "", "", "", "", 94.44, 7.13253*^6, 
  17.144, 26.5, 6.378, 3.833, 8827.01, 1.7, 199.128, 8.27, 5., 21.6, 79.602, 
  1.3, 74.25, 0.728}, {"PRY", "South America", "Paraguay", "2020-04-23", 
  213., 0., 5.571, 9., 0., 0.143, 29.863, 0., 0.781, 1.262, 0., 0.02, 0.85, 
  "", "", "", "", "", "", "", "", 319., 6917., 0.97, 0.045, 329., 0.046, 
  0.017, 59.1, "tests performed", "", "", "", "", "", "", "", "", "", 94.44, 
  7.13253*^6, 17.144, 26.5, 6.378, 3.833, 8827.01, 1.7, 199.128, 8.27, 5., 
  21.6, 79.602, 1.3, 74.25, 0.728}, {"PRY", "South America", "Paraguay", 
  "2020-04-24", 223., 10., 3.429, 9., 0., 0.143, 31.265, 1.402, 0.481, 1.262, 
  0., 0.02, 0.94, "", "", "", "", "", "", "", "", 405., 7322., 1.027, 0.057, 
  339., 0.048, 0.01, 98.9, "tests performed", "", "", "", "", "", "", "", "", 
  "", 94.44, 7.13253*^6, 17.144, 26.5, 6.378, 3.833, 8827.01, 1.7, 199.128, 
  8.27, 5., 21.6, 79.602, 1.3, 74.25, 0.728}, 
 {"PRY", "South America", "Paraguay", "2020-04-25", 228., 5., 3.714, 9., 0., 
  0.143, 31.966, 0.701, 0.521, 1.262, 0., 0.02, 1.09, "", "", "", "", "", "", 
  "", "", 308., 7630., 1.07, 0.043, 339., 0.048, 0.011, 91.3, 
  "tests performed", "", "", "", "", "", "", "", "", "", 94.44, 7.13253*^6, 
  17.144, 26.5, 6.378, 3.833, 8827.01, 1.7, 199.128, 8.27, 5., 21.6, 79.602, 
  1.3, 74.25, 0.728}, {"PRY", "South America", "Paraguay", "2020-04-26", 
  228., 0., 3.143, 9., 0., 0.143, 31.966, 0., 0.441, 1.262, 0., 0.02, 1.26, 
  "", "", "", "", "", "", "", "", 295., 7925., 1.111, 0.041, 346., 0.049, 
  0.009, 110.1, "tests performed", "", "", "", "", "", "", "", "", "", 94.44, 
  7.13253*^6, 17.144, 26.5, 6.378, 3.833, 8827.01, 1.7, 199.128, 8.27, 5., 
  21.6, 79.602, 1.3, 74.25, 0.728}, {"PRY", "South America", "Paraguay", 
  "2020-04-27", 228., 0., 2.857, 9., 0., 0.143, 31.966, 0., 0.401, 1.262, 0., 
  0.02, 1.5, "", "", "", "", "", "", "", "", 519., 8444., 1.184, 0.073, 367., 
  0.051, 0.008, 128.5, "tests performed", "", "", "", "", "", "", "", "", "", 
  94.44, 7.13253*^6, 17.144, 26.5, 6.378, 3.833, 8827.01, 1.7, 199.128, 8.27, 
  5., 21.6, 79.602, 1.3, 74.25, 0.728}, {"PRY", "South America", "Paraguay", 
  "2020-04-28", 239., 11., 4.429, 9., 0., 0.143, 33.508, 1.542, 0.621, 1.262, 
  0., 0.02, 1.84, "", "", "", "", "", "", "", "", 447., 8891., 1.247, 0.063, 
  371., 0.052, 0.012, 83.8, "tests performed", "", "", "", "", "", "", "", 
  "", "", 94.44, 7.13253*^6, 17.144, 26.5, 6.378, 3.833, 8827.01, 1.7, 
  199.128, 8.27, 5., 21.6, 79.602, 1.3, 74.25, 0.728}, 
 {"PRY", "South America", "Paraguay", "2020-04-29", 239., 0., 3.714, 9., 0., 
  0., 33.508, 0., 0.521, 1.262, 0., 0., 2.13, "", "", "", "", "", "", "", "", 
  563., 9454., 1.325, 0.079, 408., 0.057, 0.009, 109.9, "tests performed", 
  "", "", "", "", "", "", "", "", "", 94.44, 7.13253*^6, 17.144, 26.5, 6.378, 
  3.833, 8827.01, 1.7, 199.128, 8.27, 5., 21.6, 79.602, 1.3, 74.25, 0.728}, 
 {"PRY", "South America", "Paraguay", "2020-04-30", 266., 27., 7.571, 10., 
  1., 0.143, 37.294, 3.785, 1.062, 1.402, 0.14, 0.02, 2.55, "", "", "", "", 
  "", "", "", "", 449., 9903., 1.388, 0.063, 427., 0.06, 0.018, 56.4, 
  "tests performed", "", "", "", "", "", "", "", "", "", 94.44, 7.13253*^6, 
  17.144, 26.5, 6.378, 3.833, 8827.01, 1.7, 199.128, 8.27, 5., 21.6, 79.602, 
  1.3, 74.25, 0.728}, {"PRY", "South America", "Paraguay", "2020-05-01", 
  333., 67., 15.714, 10., 0., 0.143, 46.688, 9.394, 2.203, 1.402, 0., 0.02, 
  2.69, "", "", "", "", "", "", "", "", 439., 10342., 1.45, 0.062, 431., 
  0.06, 0.036, 27.4, "tests performed", "", "", "", "", "", "", "", "", "", 
  94.44, 7.13253*^6, 17.144, 26.5, 6.378, 3.833, 8827.01, 1.7, 199.128, 8.27, 
  5., 21.6, 79.602, 1.3, 74.25, 0.728}, {"PRY", "South America", "Paraguay", 
  "2020-05-02", 370., 37., 20.286, 10., 0., 0.143, 51.875, 5.188, 2.844, 
  1.402, 0., 0.02, 2.42, "", "", "", "", "", "", "", "", 424., 10766., 1.509, 
  0.059, 448., 0.063, 0.045, 22.1, "tests performed", "", "", "", "", "", "", 
  "", "", "", 94.44, 7.13253*^6, 17.144, 26.5, 6.378, 3.833, 8827.01, 1.7, 
  199.128, 8.27, 5., 21.6, 79.602, 1.3, 74.25, 0.728}, 
 {"PRY", "South America", "Paraguay", "2020-05-03", 396., 26., 24., 10., 0., 
  0.143, 55.52, 3.645, 3.365, 1.402, 0., 0.02, 2.19, "", "", "", "", "", "", 
  "", "", 340., 11106., 1.557, 0.048, 454., 0.064, 0.053, 18.9, 
  "tests performed", "", "", "", "", "", "", "", "", "", 94.44, 7.13253*^6, 
  17.144, 26.5, 6.378, 3.833, 8827.01, 1.7, 199.128, 8.27, 5., 21.6, 79.602, 
  1.3, 74.25, 0.728}, {"PRY", "South America", "Paraguay", "2020-05-04", 
  415., 19., 26.714, 10., 0., 0.143, 58.184, 2.664, 3.745, 1.402, 0., 0.02, 
  1.99, "", "", "", "", "", "", "", "", 349., 11455., 1.606, 0.049, 430., 
  0.06, 0.062, 16.1, "tests performed", "", "", "", "", "", "", "", "", "", 
  94.44, 7.13253*^6, 17.144, 26.5, 6.378, 3.833, 8827.01, 1.7, 199.128, 8.27, 
  5., 21.6, 79.602, 1.3, 74.25, 0.728}, {"PRY", "South America", "Paraguay", 
  "2020-05-05", 431., 16., 27.429, 10., 0., 0.143, 60.427, 2.243, 3.846, 
  1.402, 0., 0.02, 1.84, "", "", "", "", "", "", "", "", 458., 11913., 1.67, 
  0.064, 432., 0.061, 0.063, 15.7, "tests performed", "", "", "", "", "", "", 
  "", "", "", 94.44, 7.13253*^6, 17.144, 26.5, 6.378, 3.833, 8827.01, 1.7, 
  199.128, 8.27, 5., 21.6, 79.602, 1.3, 74.25, 0.728}, 
 {"PRY", "South America", "Paraguay", "2020-05-06", 440., 9., 28.714, 10., 
  0., 0.143, 61.689, 1.262, 4.026, 1.402, 0., 0.02, 1.79, "", "", "", "", "", 
  "", "", "", 584., 12497., 1.752, 0.082, 435., 0.061, 0.066, 15.1, 
  "tests performed", "", "", "", "", "", "", "", "", "", 94.44, 7.13253*^6, 
  17.144, 26.5, 6.378, 3.833, 8827.01, 1.7, 199.128, 8.27, 5., 21.6, 79.602, 
  1.3, 74.25, 0.728}, {"PRY", "South America", "Paraguay", "2020-05-07", 
  462., 22., 28., 10., 0., 0., 64.774, 3.084, 3.926, 1.402, 0., 0., 1.82, "", 
  "", "", "", "", "", "", "", 599., 13096., 1.836, 0.084, 456., 0.064, 0.061, 
  16.3, "tests performed", "", "", "", "", "", "", "", "", "", 94.44, 
  7.13253*^6, 17.144, 26.5, 6.378, 3.833, 8827.01, 1.7, 199.128, 8.27, 5., 
  21.6, 79.602, 1.3, 74.25, 0.728}, {"PRY", "South America", "Paraguay", 
  "2020-05-08", 563., 101., 32.857, 10., 0., 0., 78.934, 14.16, 4.607, 1.402, 
  0., 0., 1.92, "", "", "", "", "", "", "", "", 750., 13846., 1.941, 0.105, 
  501., 0.07, 0.066, 15.2, "tests performed", "", "", "", "", "", "", "", "", 
  "", 94.44, 7.13253*^6, 17.144, 26.5, 6.378, 3.833, 8827.01, 1.7, 199.128, 
  8.27, 5., 21.6, 79.602, 1.3, 74.25, 0.728}, 
 {"PRY", "South America", "Paraguay", "2020-05-09", 689., 126., 45.571, 10., 
  0., 0., 96.6, 17.666, 6.389, 1.402, 0., 0., 1.82, "", "", "", "", "", "", 
  "", "", 800., 14646., 2.053, 0.112, 554., 0.078, 0.082, 12.2, 
  "tests performed", "", "", "", "", "", "", "", "", "", 94.44, 7.13253*^6, 
  17.144, 26.5, 6.378, 3.833, 8827.01, 1.7, 199.128, 8.27, 5., 21.6, 79.602, 
  1.3, 74.25, 0.728}, {"PRY", "South America", "Paraguay", "2020-05-10", 
  713., 24., 45.286, 10., 0., 0., 99.965, 3.365, 6.349, 1.402, 0., 0., 1.51, 
  "", "", "", "", "", "", "", "", 800., 15446., 2.166, 0.112, 620., 0.087, 
  0.073, 13.7, "tests performed", "", "", "", "", "", "", "", "", "", 94.44, 
  7.13253*^6, 17.144, 26.5, 6.378, 3.833, 8827.01, 1.7, 199.128, 8.27, 5., 
  21.6, 79.602, 1.3, 74.25, 0.728}, {"PRY", "South America", "Paraguay", 
  "2020-05-11", 724., 11., 44.143, 10., 0., 0., 101.507, 1.542, 6.189, 1.402, 
  0., 0., 1.25, "", "", "", "", "", "", "", "", 709., 16155., 2.265, 0.099, 
  671., 0.094, 0.066, 15.2, "tests performed", "", "", "", "", "", "", "", 
  "", "", 94.44, 7.13253*^6, 17.144, 26.5, 6.378, 3.833, 8827.01, 1.7, 
  199.128, 8.27, 5., 21.6, 79.602, 1.3, 74.25, 0.728}, 
 {"PRY", "South America", "Paraguay", "2020-05-12", 737., 13., 43.714, 10., 
  0., 0., 103.329, 1.823, 6.129, 1.402, 0., 0., 1.03, "", "", "", "", "", "", 
  "", "", 762., 16917., 2.372, 0.107, 715., 0.1, 0.061, 16.4, 
  "tests performed", "", "", "", "", "", "", "", "", "", 94.44, 7.13253*^6, 
  17.144, 26.5, 6.378, 3.833, 8827.01, 1.7, 199.128, 8.27, 5., 21.6, 79.602, 
  1.3, 74.25, 0.728}, {"PRY", "South America", "Paraguay", "2020-05-13", 
  740., 3., 42.857, 11., 1., 0.143, 103.75, 0.421, 6.009, 1.542, 0.14, 0.02, 
  0.87, "", "", "", "", "", "", "", "", 672., 17589., 2.466, 0.094, 727., 
  0.102, 0.059, 17., "tests performed", "", "", "", "", "", "", "", "", "", 
  94.44, 7.13253*^6, 17.144, 26.5, 6.378, 3.833, 8827.01, 1.7, 199.128, 8.27, 
  5., 21.6, 79.602, 1.3, 74.25, 0.728}, {"PRY", "South America", "Paraguay", 
  "2020-05-14", 754., 14., 41.714, 11., 0., 0.143, 105.713, 1.963, 5.848, 
  1.542, 0., 0.02, 0.74, "", "", "", "", "", "", "", "", 595., 18184., 2.549, 
  0.083, 727., 0.102, 0.057, 17.4, "tests performed", "", "", "", "", "", "", 
  "", "", "", 94.44, 7.13253*^6, 17.144, 26.5, 6.378, 3.833, 8827.01, 1.7, 
  199.128, 8.27, 5., 21.6, 79.602, 1.3, 74.25, 0.728}, 
 {"PRY", "South America", "Paraguay", "2020-05-15", 759., 5., 28., 11., 0., 
  0.143, 106.414, 0.701, 3.926, 1.542, 0., 0.02, 0.64, "", "", "", "", "", 
  "", "", "", 672., 18856., 2.644, 0.094, 716., 0.1, 0.039, 25.6, 
  "tests performed", "", "", "", "", "", "", "", "", "", 94.44, 7.13253*^6, 
  17.144, 26.5, 6.378, 3.833, 8827.01, 1.7, 199.128, 8.27, 5., 21.6, 79.602, 
  1.3, 74.25, 0.728}, {"PRY", "South America", "Paraguay", "2020-05-16", 
  778., 19., 12.714, 11., 0., 0.143, 109.078, 2.664, 1.783, 1.542, 0., 0.02, 
  0.67, "", "", "", "", "", "", "", "", 452., 19308., 2.707, 0.063, 666., 
  0.093, 0.019, 52.4, "tests performed", "", "", "", "", "", "", "", "", "", 
  94.44, 7.13253*^6, 17.144, 26.5, 6.378, 3.833, 8827.01, 1.7, 199.128, 8.27, 
  5., 21.6, 79.602, 1.3, 74.25, 0.728}, {"PRY", "South America", "Paraguay", 
  "2020-05-17", 786., 8., 10.429, 11., 0., 0.143, 110.199, 1.122, 1.462, 
  1.542, 0., 0.02, 0.72, "", "", "", "", "", "", "", "", 816., 20124., 2.821, 
  0.114, 668., 0.094, 0.016, 64.1, "tests performed", "", "", "", "", "", "", 
  "", "", "", 94.44, 7.13253*^6, 17.144, 26.5, 6.378, 3.833, 8827.01, 1.7, 
  199.128, 8.27, 5., 21.6, 79.602, 1.3, 74.25, 0.728}, 
 {"PRY", "South America", "Paraguay", "2020-05-18", 788., 2., 9.143, 11., 0., 
  0.143, 110.48, 0.28, 1.282, 1.542, 0., 0.02, 0.77, "", "", "", "", "", "", 
  "", "", 305., 20429., 2.864, 0.043, 611., 0.086, 0.015, 66.8, 
  "tests performed", "", "", "", "", "", "", "", "", "", 94.44, 7.13253*^6, 
  17.144, 26.5, 6.378, 3.833, 8827.01, 1.7, 199.128, 8.27, 5., 21.6, 79.602, 
  1.3, 74.25, 0.728}, {"PRY", "South America", "Paraguay", "2020-05-19", 
  829., 41., 13.143, 11., 0., 0.143, 116.228, 5.748, 1.843, 1.542, 0., 0.02, 
  0.8, "", "", "", "", "", "", "", "", 692., 21121., 2.961, 0.097, 601., 
  0.084, 0.022, 45.7, "tests performed", "", "", "", "", "", "", "", "", "", 
  94.44, 7.13253*^6, 17.144, 26.5, 6.378, 3.833, 8827.01, 1.7, 199.128, 8.27, 
  5., 21.6, 79.602, 1.3, 74.25, 0.728}, {"PRY", "South America", "Paraguay", 
  "2020-05-20", 833., 4., 13.286, 11., 0., 0., 116.789, 0.561, 1.863, 1.542, 
  0., 0., 0.71, "", "", "", "", "", "", "", "", 421., 21542., 3.02, 0.059, 
  565., 0.079, 0.024, 42.5, "tests performed", "", "", "", "", "", "", "", 
  "", "", 94.44, 7.13253*^6, 17.144, 26.5, 6.378, 3.833, 8827.01, 1.7, 
  199.128, 8.27, 5., 21.6, 79.602, 1.3, 74.25, 0.728}, 
 {"PRY", "South America", "Paraguay", "2020-05-21", 836., 3., 11.714, 11., 
  0., 0., 117.209, 0.421, 1.642, 1.542, 0., 0., 0.63, "", "", "", "", "", "", 
  "", "", 445., 21987., 3.083, 0.062, 543., 0.076, 0.022, 46.4, 
  "tests performed", "", "", "", "", "", "", "", "", "", 94.44, 7.13253*^6, 
  17.144, 26.5, 6.378, 3.833, 8827.01, 1.7, 199.128, 8.27, 5., 21.6, 79.602, 
  1.3, 74.25, 0.728}, {"PRY", "South America", "Paraguay", "2020-05-22", 
  838., 2., 11.286, 11., 0., 0., 117.49, 0.28, 1.582, 1.542, 0., 0., 0.61, 
  "", "", "", "", "", "", "", "", 881., 22868., 3.206, 0.124, 573., 0.08, 
  0.02, 50.8, "tests performed", "", "", "", "", "", "", "", "", "", 94.44, 
  7.13253*^6, 17.144, 26.5, 6.378, 3.833, 8827.01, 1.7, 199.128, 8.27, 5., 
  21.6, 79.602, 1.3, 74.25, 0.728}, {"PRY", "South America", "Paraguay", 
  "2020-05-23", 850., 12., 10.286, 11., 0., 0., 119.172, 1.682, 1.442, 1.542, 
  0., 0., 0.7, "", "", "", "", "", "", "", "", 937., 23805., 3.338, 0.131, 
  642., 0.09, 0.016, 62.4, "tests performed", "", "", "", "", "", "", "", "", 
  "", 94.44, 7.13253*^6, 17.144, 26.5, 6.378, 3.833, 8827.01, 1.7, 199.128, 
  8.27, 5., 21.6, 79.602, 1.3, 74.25, 0.728}, 
 {"PRY", "South America", "Paraguay", "2020-05-24", 862., 12., 10.857, 11., 
  0., 0., 120.855, 1.682, 1.522, 1.542, 0., 0., 0.81, "", "", "", "", "", "", 
  "", "", 1007., 24812., 3.479, 0.141, 670., 0.094, 0.016, 61.7, 
  "tests performed", "", "", "", "", "", "", "", "", "", 94.44, 7.13253*^6, 
  17.144, 26.5, 6.378, 3.833, 8827.01, 1.7, 199.128, 8.27, 5., 21.6, 79.602, 
  1.3, 74.25, 0.728}, {"PRY", "South America", "Paraguay", "2020-05-25", 
  865., 3., 11., 11., 0., 0., 121.275, 0.421, 1.542, 1.542, 0., 0., 0.9, "", 
  "", "", "", "", "", "", "", 404., 25216., 3.535, 0.057, 684., 0.096, 0.016, 
  62.2, "tests performed", "", "", "", "", "", "", "", "", "", 81.48, 
  7.13253*^6, 17.144, 26.5, 6.378, 3.833, 8827.01, 1.7, 199.128, 8.27, 5., 
  21.6, 79.602, 1.3, 74.25, 0.728}, {"PRY", "South America", "Paraguay", 
  "2020-05-26", 877., 12., 6.857, 11., 0., 0., 122.958, 1.682, 0.961, 1.542, 
  0., 0., 0.98, "", "", "", "", "", "", "", "", 953., 26169., 3.669, 0.134, 
  721., 0.101, 0.01, 105.1, "tests performed", "", "", "", "", "", "", "", 
  "", "", 81.48, 7.13253*^6, 17.144, 26.5, 6.378, 3.833, 8827.01, 1.7, 
  199.128, 8.27, 5., 21.6, 79.602, 1.3, 74.25, 0.728}, 
 {"PRY", "South America", "Paraguay", "2020-05-27", 884., 7., 7.286, 11., 0., 
  0., 123.939, 0.981, 1.021, 1.542, 0., 0., 1.05, "", "", "", "", "", "", "", 
  "", 591., 26760., 3.752, 0.083, 745., 0.104, 0.01, 102.3, 
  "tests performed", "", "", "", "", "", "", "", "", "", 81.48, 7.13253*^6, 
  17.144, 26.5, 6.378, 3.833, 8827.01, 1.7, 199.128, 8.27, 5., 21.6, 79.602, 
  1.3, 74.25, 0.728}, {"PRY", "South America", "Paraguay", "2020-05-28", 
  900., 16., 9.143, 11., 0., 0., 126.182, 2.243, 1.282, 1.542, 0., 0., 1.17, 
  "", "", "", "", "", "", "", "", 665., 27425., 3.845, 0.093, 777., 0.109, 
  0.012, 85., "tests performed", "", "", "", "", "", "", "", "", "", 81.48, 
  7.13253*^6, 17.144, 26.5, 6.378, 3.833, 8827.01, 1.7, 199.128, 8.27, 5., 
  21.6, 79.602, 1.3, 74.25, 0.728}, {"PRY", "South America", "Paraguay", 
  "2020-05-29", 917., 17., 11.286, 11., 0., 0., 128.566, 2.383, 1.582, 1.542, 
  0., 0., 1.27, "", "", "", "", "", "", "", "", 912., 28337., 3.973, 0.128, 
  781., 0.109, 0.014, 69.2, "tests performed", "", "", "", "", "", "", "", 
  "", "", 81.48, 7.13253*^6, 17.144, 26.5, 6.378, 3.833, 8827.01, 1.7, 
  199.128, 8.27, 5., 21.6, 79.602, 1.3, 74.25, 0.728}, 
 {"PRY", "South America", "Paraguay", "2020-05-30", 964., 47., 16.286, 11., 
  0., 0., 135.155, 6.59, 2.283, 1.542, 0., 0., 1.41, "", "", "", "", "", "", 
  "", "", 816., 29153., 4.087, 0.114, 764., 0.107, 0.021, 46.9, 
  "tests performed", "", "", "", "", "", "", "", "", "", 81.48, 7.13253*^6, 
  17.144, 26.5, 6.378, 3.833, 8827.01, 1.7, 199.128, 8.27, 5., 21.6, 79.602, 
  1.3, 74.25, 0.728}, {"PRY", "South America", "Paraguay", "2020-05-31", 
  986., 22., 17.714, 11., 0., 0., 138.24, 3.084, 2.484, 1.542, 0., 0., 1.38, 
  "", "", "", "", "", "", "", "", 851., 30004., 4.207, 0.119, 742., 0.104, 
  0.024, 41.9, "tests performed", "", "", "", "", "", "", "", "", "", 81.48, 
  7.13253*^6, 17.144, 26.5, 6.378, 3.833, 8827.01, 1.7, 199.128, 8.27, 5., 
  21.6, 79.602, 1.3, 74.25, 0.728}, {"PRY", "South America", "Paraguay", 
  "2020-06-01", 995., 9., 18.571, 11., 0., 0., 139.502, 1.262, 2.604, 1.542, 
  0., 0., 1.36, "", "", "", "", "", "", "", "", 830., 30834., 4.323, 0.116, 
  803., 0.113, 0.023, 43.2, "tests performed", "", "", "", "", "", "", "", 
  "", "", 81.48, 7.13253*^6, 17.144, 26.5, 6.378, 3.833, 8827.01, 1.7, 
  199.128, 8.27, 5., 21.6, 79.602, 1.3, 74.25, 0.728}, 
 {"PRY", "South America", "Paraguay", "2020-06-02", 1013., 18., 19.429, 11., 
  0., 0., 142.025, 2.524, 2.724, 1.542, 0., 0., 1.35, "", "", "", "", "", "", 
  "", "", 1272., 32106., 4.501, 0.178, 848., 0.119, 0.023, 43.6, 
  "tests performed", "", "", "", "", "", "", "", "", "", 81.48, 7.13253*^6, 
  17.144, 26.5, 6.378, 3.833, 8827.01, 1.7, 199.128, 8.27, 5., 21.6, 79.602, 
  1.3, 74.25, 0.728}, {"PRY", "South America", "Paraguay", "2020-06-03", 
  1070., 57., 26.571, 11., 0., 0., 150.017, 7.992, 3.725, 1.542, 0., 0., 
  1.35, "", "", "", "", "", "", "", "", 975., 33081., 4.638, 0.137, 903., 
  0.127, 0.029, 34., "tests performed", "", "", "", "", "", "", "", "", "", 
  81.48, 7.13253*^6, 17.144, 26.5, 6.378, 3.833, 8827.01, 1.7, 199.128, 8.27, 
  5., 21.6, 79.602, 1.3, 74.25, 0.728}, {"PRY", "South America", "Paraguay", 
  "2020-06-04", 1086., 16., 26.571, 11., 0., 0., 152.26, 2.243, 3.725, 1.542, 
  0., 0., 1.19, "", "", "", "", "", "", "", "", 1159., 34240., 4.801, 0.162, 
  974., 0.137, 0.027, 36.7, "tests performed", "", "", "", "", "", "", "", 
  "", "", 81.48, 7.13253*^6, 17.144, 26.5, 6.378, 3.833, 8827.01, 1.7, 
  199.128, 8.27, 5., 21.6, 79.602, 1.3, 74.25, 0.728}, 
 {"PRY", "South America", "Paraguay", "2020-06-05", 1087., 1., 24.286, 11., 
  0., 0., 152.4, 0.14, 3.405, 1.542, 0., 0., 1.07, "", "", "", "", "", "", 
  "", "", 1018., 35258., 4.943, 0.143, 989., 0.139, 0.025, 40.7, 
  "tests performed", "", "", "", "", "", "", "", "", "", 81.48, 7.13253*^6, 
  17.144, 26.5, 6.378, 3.833, 8827.01, 1.7, 199.128, 8.27, 5., 21.6, 79.602, 
  1.3, 74.25, 0.728}, {"PRY", "South America", "Paraguay", "2020-06-06", 
  1090., 3., 18., 11., 0., 0., 152.821, 0.421, 2.524, 1.542, 0., 0., 1.09, 
  "", "", "", "", "", "", "", "", 1115., 36373., 5.1, 0.156, 1031., 0.145, 
  0.017, 57.3, "tests performed", "", "", "", "", "", "", "", "", "", 81.48, 
  7.13253*^6, 17.144, 26.5, 6.378, 3.833, 8827.01, 1.7, 199.128, 8.27, 5., 
  21.6, 79.602, 1.3, 74.25, 0.728}, {"PRY", "South America", "Paraguay", 
  "2020-06-07", 1135., 45., 21.286, 11., 0., 0., 159.13, 6.309, 2.984, 1.542, 
  0., 0., 1.23, "", "", "", "", "", "", "", "", 1159., 37532., 5.262, 0.162, 
  1075., 0.151, 0.02, 50.5, "tests performed", "", "", "", "", "", "", "", 
  "", "", 81.48, 7.13253*^6, 17.144, 26.5, 6.378, 3.833, 8827.01, 1.7, 
  199.128, 8.27, 5., 21.6, 79.602, 1.3, 74.25, 0.728}, 
 {"PRY", "South America", "Paraguay", "2020-06-08", 1145., 10., 21.429, 11., 
  0., 0., 160.532, 1.402, 3.004, 1.542, 0., 0., 1.23, "", "", "", "", "", "", 
  "", "", 1410., 38942., 5.46, 0.198, 1158., 0.162, 0.019, 54., 
  "tests performed", "", "", "", "", "", "", "", "", "", 81.48, 7.13253*^6, 
  17.144, 26.5, 6.378, 3.833, 8827.01, 1.7, 199.128, 8.27, 5., 21.6, 79.602, 
  1.3, 74.25, 0.728}, {"PRY", "South America", "Paraguay", "2020-06-09", 
  1187., 42., 24.857, 11., 0., 0., 166.421, 5.889, 3.485, 1.542, 0., 0., 
  1.23, "", "", "", "", "", "", "", "", 1090., 40032., 5.613, 0.153, 1132., 
  0.159, 0.022, 45.5, "tests performed", "", "", "", "", "", "", "", "", "", 
  81.48, 7.13253*^6, 17.144, 26.5, 6.378, 3.833, 8827.01, 1.7, 199.128, 8.27, 
  5., 21.6, 79.602, 1.3, 74.25, 0.728}, {"PRY", "South America", "Paraguay", 
  "2020-06-10", 1202., 15., 18.857, 11., 0., 0., 168.524, 2.103, 2.644, 
  1.542, 0., 0., 1.12, "", "", "", "", "", "", "", "", 1670., 41702., 5.847, 
  0.234, 1232., 0.173, 0.015, 65.3, "tests performed", "", "", "", "", "", 
  "", "", "", "", 83.33, 7.13253*^6, 17.144, 26.5, 6.378, 3.833, 8827.01, 
  1.7, 199.128, 8.27, 5., 21.6, 79.602, 1.3, 74.25, 0.728}, 
 {"PRY", "South America", "Paraguay", "2020-06-11", 1230., 28., 20.571, 11., 
  0., 0., 172.449, 3.926, 2.884, 1.542, 0., 0., 1.07, "", "", "", "", "", "", 
  "", "", 1590., 43292., 6.07, 0.223, 1293., 0.181, 0.016, 62.9, 
  "tests performed", "", "", "", "", "", "", "", "", "", 83.33, 7.13253*^6, 
  17.144, 26.5, 6.378, 3.833, 8827.01, 1.7, 199.128, 8.27, 5., 21.6, 79.602, 
  1.3, 74.25, 0.728}, {"PRY", "South America", "Paraguay", "2020-06-12", 
  1254., 24., 23.857, 11., 0., 0., 175.814, 3.365, 3.345, 1.542, 0., 0., 1., 
  "", "", "", "", "", "", "", "", 1840., 45132., 6.328, 0.258, 1411., 0.198, 
  0.017, 59.1, "tests performed", "", "", "", "", "", "", "", "", "", 83.33, 
  7.13253*^6, 17.144, 26.5, 6.378, 3.833, 8827.01, 1.7, 199.128, 8.27, 5., 
  21.6, 79.602, 1.3, 74.25, 0.728}, {"PRY", "South America", "Paraguay", 
  "2020-06-13", 1261., 7., 24.429, 11., 0., 0., 176.796, 0.981, 3.425, 1.542, 
  0., 0., 0.94, "", "", "", "", "", "", "", "", 1476., 46608., 6.535, 0.207, 
  1462., 0.205, 0.017, 59.8, "tests performed", "", "", "", "", "", "", "", 
  "", "", 83.33, 7.13253*^6, 17.144, 26.5, 6.378, 3.833, 8827.01, 1.7, 
  199.128, 8.27, 5., 21.6, 79.602, 1.3, 74.25, 0.728}, 
 {"PRY", "South America", "Paraguay", "2020-06-14", 1289., 28., 22., 11., 0., 
  0., 180.721, 3.926, 3.084, 1.542, 0., 0., 0.98, "", "", "", "", "", "", "", 
  "", 1473., 48081., 6.741, 0.207, 1507., 0.211, 0.015, 68.5, 
  "tests performed", "", "", "", "", "", "", "", "", "", 83.33, 7.13253*^6, 
  17.144, 26.5, 6.378, 3.833, 8827.01, 1.7, 199.128, 8.27, 5., 21.6, 79.602, 
  1.3, 74.25, 0.728}, {"PRY", "South America", "Paraguay", "2020-06-15", 
  1296., 7., 21.571, 12., 1., 0.143, 181.703, 0.981, 3.024, 1.682, 0.14, 
  0.02, 0.98, "", "", "", "", "", "", "", "", 648., 48729., 6.832, 0.091, 
  1398., 0.196, 0.015, 64.8, "tests performed", "", "", "", "", "", "", "", 
  "", "", 83.33, 7.13253*^6, 17.144, 26.5, 6.378, 3.833, 8827.01, 1.7, 
  199.128, 8.27, 5., 21.6, 79.602, 1.3, 74.25, 0.728}, 
 {"PRY", "South America", "Paraguay", "2020-06-16", 1303., 7., 16.571, 13., 
  1., 0.286, 182.684, 0.981, 2.323, 1.823, 0.14, 0.04, 0.96, "", "", "", "", 
  "", "", "", "", 1249., 49978., 7.007, 0.175, 1421., 0.199, 0.012, 85.8, 
  "tests performed", "", "", "", "", "", "", "", "", "", 83.33, 7.13253*^6, 
  17.144, 26.5, 6.378, 3.833, 8827.01, 1.7, 199.128, 8.27, 5., 21.6, 79.602, 
  1.3, 74.25, 0.728}, {"PRY", "South America", "Paraguay", "2020-06-17", 
  1308., 5., 15.143, 13., 0., 0.286, 183.385, 0.701, 2.123, 1.823, 0., 0.04, 
  0.98, "", "", "", "", "", "", "", "", 1200., 51178., 7.175, 0.168, 1354., 
  0.19, 0.011, 89.4, "tests performed", "", "", "", "", "", "", "", "", "", 
  83.33, 7.13253*^6, 17.144, 26.5, 6.378, 3.833, 8827.01, 1.7, 199.128, 8.27, 
  5., 21.6, 79.602, 1.3, 74.25, 0.728}, {"PRY", "South America", "Paraguay", 
  "2020-06-18", 1330., 22., 14.286, 13., 0., 0.286, 186.47, 3.084, 2.003, 
  1.823, 0., 0.04, 1.1, "", "", "", "", "", "", "", "", 1471., 52649., 7.382, 
  0.206, 1337., 0.187, 0.011, 93.6, "tests performed", "", "", "", "", "", 
  "", "", "", "", 83.33, 7.13253*^6, 17.144, 26.5, 6.378, 3.833, 8827.01, 
  1.7, 199.128, 8.27, 5., 21.6, 79.602, 1.3, 74.25, 0.728}, 
 {"PRY", "South America", "Paraguay", "2020-06-19", 1336., 6., 11.714, 13., 
  0., 0.286, 187.311, 0.841, 1.642, 1.823, 0., 0.04, 1.18, "", "", "", "", 
  "", "", "", "", 1629., 54278., 7.61, 0.228, 1307., 0.183, 0.009, 111.6, 
  "tests performed", "", "", "", "", "", "", "", "", "", 83.33, 7.13253*^6, 
  17.144, 26.5, 6.378, 3.833, 8827.01, 1.7, 199.128, 8.27, 5., 21.6, 79.602, 
  1.3, 74.25, 0.728}, {"PRY", "South America", "Paraguay", "2020-06-20", 
  1362., 26., 14.429, 13., 0., 0.286, 190.956, 3.645, 2.023, 1.823, 0., 0.04, 
  1.36, "", "", "", "", "", "", "", "", 1549., 55827., 7.827, 0.217, 1317., 
  0.185, 0.011, 91.3, "tests performed", "", "", "", "", "", "", "", "", "", 
  83.33, 7.13253*^6, 17.144, 26.5, 6.378, 3.833, 8827.01, 1.7, 199.128, 8.27, 
  5., 21.6, 79.602, 1.3, 74.25, 0.728}, {"PRY", "South America", "Paraguay", 
  "2020-06-21", 1379., 17., 12.857, 13., 0., 0.286, 193.34, 2.383, 1.803, 
  1.823, 0., 0.04, 1.55, "", "", "", "", "", "", "", "", 1165., 56992., 7.99, 
  0.163, 1273., 0.178, 0.01, 99., "tests performed", "", "", "", "", "", "", 
  "", "", "", 83.33, 7.13253*^6, 17.144, 26.5, 6.378, 3.833, 8827.01, 1.7, 
  199.128, 8.27, 5., 21.6, 79.602, 1.3, 74.25, 0.728}, 
 {"PRY", "South America", "Paraguay", "2020-06-22", 1392., 13., 13.714, 13., 
  0., 0.143, 195.162, 1.823, 1.923, 1.823, 0., 0.02, 1.79, "", "", "", "", 
  "", "", "", "", 903., 57895., 8.117, 0.127, 1309., 0.184, 0.01, 95.4, 
  "tests performed", "", "", "", "", "", "", "", "", "", 83.33, 7.13253*^6, 
  17.144, 26.5, 6.378, 3.833, 8827.01, 1.7, 199.128, 8.27, 5., 21.6, 79.602, 
  1.3, 74.25, 0.728}, {"PRY", "South America", "Paraguay", "2020-06-23", 
  1422., 30., 17., 13., 0., 0., 199.368, 4.206, 2.383, 1.823, 0., 0., 2.06, 
  "", "", "", "", "", "", "", "", 1559., 59454., 8.336, 0.219, 1354., 0.19, 
  0.013, 79.6, "tests performed", "", "", "", "", "", "", "", "", "", 83.33, 
  7.13253*^6, 17.144, 26.5, 6.378, 3.833, 8827.01, 1.7, 199.128, 8.27, 5., 
  21.6, 79.602, 1.3, 74.25, 0.728}, {"PRY", "South America", "Paraguay", 
  "2020-06-24", 1528., 106., 31.429, 13., 0., 0., 214.23, 14.861, 4.406, 
  1.823, 0., 0., 2.32, "", "", "", "", "", "", "", "", 1357., 60811., 8.526, 
  0.19, 1376., 0.193, 0.023, 43.8, "tests performed", "", "", "", "", "", "", 
  "", "", "", 83.33, 7.13253*^6, 17.144, 26.5, 6.378, 3.833, 8827.01, 1.7, 
  199.128, 8.27, 5., 21.6, 79.602, 1.3, 74.25, 0.728}, 
 {"PRY", "South America", "Paraguay", "2020-06-25", 1569., 41., 34.143, 13., 
  0., 0., 219.978, 5.748, 4.787, 1.823, 0., 0., 2.31, "", "", "", "", "", "", 
  "", "", 1573., 62384., 8.746, 0.221, 1391., 0.195, 0.025, 40.7, 
  "tests performed", "", "", "", "", "", "", "", "", "", 81.48, 7.13253*^6, 
  17.144, 26.5, 6.378, 3.833, 8827.01, 1.7, 199.128, 8.27, 5., 21.6, 79.602, 
  1.3, 74.25, 0.728}, {"PRY", "South America", "Paraguay", "2020-06-26", 
  1711., 142., 53.571, 13., 0., 0., 239.887, 19.909, 7.511, 1.823, 0., 0., 
  2.38, "", "", "", "", "", "", "", "", 1590., 63974., 8.969, 0.223, 1385., 
  0.194, 0.039, 25.9, "tests performed", "", "", "", "", "", "", "", "", "", 
  81.48, 7.13253*^6, 17.144, 26.5, 6.378, 3.833, 8827.01, 1.7, 199.128, 8.27, 
  5., 21.6, 79.602, 1.3, 74.25, 0.728}, {"PRY", "South America", "Paraguay", 
  "2020-06-27", 1942., 231., 82.857, 15., 2., 0.286, 272.274, 32.387, 11.617, 
  2.103, 0.28, 0.04, 2.3, "", "", "", "", "", "", "", "", 1631., 65605., 
  9.198, 0.229, 1397., 0.196, 0.059, 16.9, "tests performed", "", "", "", "", 
  "", "", "", "", "", 81.48, 7.13253*^6, 17.144, 26.5, 6.378, 3.833, 8827.01, 
  1.7, 199.128, 8.27, 5., 21.6, 79.602, 1.3, 74.25, 0.728}, 
 {"PRY", "South America", "Paraguay", "2020-06-28", 2127., 185., 106.857, 
  15., 0., 0.286, 298.211, 25.938, 14.982, 2.103, 0., 0.04, 2.02, "", "", "", 
  "", "", "", "", "", 1361., 66966., 9.389, 0.191, 1425., 0.2, 0.075, 13.3, 
  "tests performed", "", "", "", "", "", "", "", "", "", 81.48, 7.13253*^6, 
  17.144, 26.5, 6.378, 3.833, 8827.01, 1.7, 199.128, 8.27, 5., 21.6, 79.602, 
  1.3, 74.25, 0.728}, {"PRY", "South America", "Paraguay", "2020-06-29", 
  2191., 64., 114.143, 16., 1., 0.429, 307.184, 8.973, 16.003, 2.243, 0.14, 
  0.06, 1.7, "", "", "", "", "", "", "", "", 1061., 68027., 9.538, 0.149, 
  1447., 0.203, 0.079, 12.7, "tests performed", "", "", "", "", "", "", "", 
  "", "", 81.48, 7.13253*^6, 17.144, 26.5, 6.378, 3.833, 8827.01, 1.7, 
  199.128, 8.27, 5., 21.6, 79.602, 1.3, 74.25, 0.728}, 
 {"PRY", "South America", "Paraguay", "2020-06-30", 2221., 30., 114.143, 17., 
  1., 0.571, 311.39, 4.206, 16.003, 2.383, 0.14, 0.08, 1.4, "", "", "", "", 
  "", "", "", "", 1316., 69343., 9.722, 0.185, 1413., 0.198, 0.081, 12.4, 
  "tests performed", "", "", "", "", "", "", "", "", "", 81.48, 7.13253*^6, 
  17.144, 26.5, 6.378, 3.833, 8827.01, 1.7, 199.128, 8.27, 5., 21.6, 79.602, 
  1.3, 74.25, 0.728}, {"PRY", "South America", "Paraguay", "2020-07-01", 
  2260., 39., 104.571, 19., 2., 0.857, 316.858, 5.468, 14.661, 2.664, 0.28, 
  0.12, 1.18, "", "", "", "", "", "", "", "", 1347., 70690., 9.911, 0.189, 
  1411., 0.198, 0.074, 13.5, "tests performed", "", "", "", "", "", "", "", 
  "", "", 81.48, 7.13253*^6, 17.144, 26.5, 6.378, 3.833, 8827.01, 1.7, 
  199.128, 8.27, 5., 21.6, 79.602, 1.3, 74.25, 0.728}, 
 {"PRY", "South America", "Paraguay", "2020-07-02", 2303., 43., 104.857, 19., 
  0., 0.857, 322.887, 6.029, 14.701, 2.664, 0., 0.12, 1.06, "", "", "", "", 
  "", "", "", "", 1629., 72319., 10.139, 0.228, 1419., 0.199, 0.074, 13.5, 
  "tests performed", "", "", "", "", "", "", "", "", "", 81.48, 7.13253*^6, 
  17.144, 26.5, 6.378, 3.833, 8827.01, 1.7, 199.128, 8.27, 5., 21.6, 79.602, 
  1.3, 74.25, 0.728}, {"PRY", "South America", "Paraguay", "2020-07-03", 
  2349., 46., 91.143, 19., 0., 0.857, 329.336, 6.449, 12.778, 2.664, 0., 
  0.12, 0.98, "", "", "", "", "", "", "", "", 1769., 74088., 10.387, 0.248, 
  1445., 0.203, 0.063, 15.9, "tests performed", "", "", "", "", "", "", "", 
  "", "", 81.48, 7.13253*^6, 17.144, 26.5, 6.378, 3.833, 8827.01, 1.7, 
  199.128, 8.27, 5., 21.6, 79.602, 1.3, 74.25, 0.728}, 
 {"PRY", "South America", "Paraguay", "2020-07-04", 2385., 36., 63.286, 20., 
  1., 0.714, 334.383, 5.047, 8.873, 2.804, 0.14, 0.1, 0.95, "", "", "", "", 
  "", "", "", "", 1989., 76077., 10.666, 0.279, 1496., 0.21, 0.042, 23.6, 
  "tests performed", "", "", "", "", "", "", "", "", "", 81.48, 7.13253*^6, 
  17.144, 26.5, 6.378, 3.833, 8827.01, 1.7, 199.128, 8.27, 5., 21.6, 79.602, 
  1.3, 74.25, 0.728}, {"PRY", "South America", "Paraguay", "2020-07-05", 
  2427., 42., 42.857, 20., 0., 0.714, 340.272, 5.889, 6.009, 2.804, 0., 0.1, 
  0.99, "", "", "", "", "", "", "", "", 1802., 77879., 10.919, 0.253, 1559., 
  0.219, 0.027, 36.4, "tests performed", "", "", "", "", "", "", "", "", "", 
  75.93, 7.13253*^6, 17.144, 26.5, 6.378, 3.833, 8827.01, 1.7, 199.128, 8.27, 
  5., 21.6, 79.602, 1.3, 74.25, 0.728}, {"PRY", "South America", "Paraguay", 
  "2020-07-06", 2456., 29., 37.857, 20., 0., 0.571, 344.338, 4.066, 5.308, 
  2.804, 0., 0.08, 1.04, "", "", "", "", "", "", "", "", 1486., 79365., 
  11.127, 0.208, 1620., 0.227, 0.023, 42.8, "tests performed", "", "", "", 
  "", "", "", "", "", "", 75.93, 7.13253*^6, 17.144, 26.5, 6.378, 3.833, 
  8827.01, 1.7, 199.128, 8.27, 5., 21.6, 79.602, 1.3, 74.25, 0.728}, 
 {"PRY", "South America", "Paraguay", "2020-07-07", 2502., 46., 40.143, 20., 
  0., 0.429, 350.787, 6.449, 5.628, 2.804, 0., 0.06, 1.08, "", "", "", "", 
  "", "", "", "", 2076., 81441., 11.418, 0.291, 1728., 0.242, 0.023, 43., 
  "tests performed", "", "", "", "", "", "", "", "", "", 75.93, 7.13253*^6, 
  17.144, 26.5, 6.378, 3.833, 8827.01, 1.7, 199.128, 8.27, 5., 21.6, 79.602, 
  1.3, 74.25, 0.728}, {"PRY", "South America", "Paraguay", "2020-07-08", 
  2554., 52., 42., 20., 0., 0.143, 358.078, 7.291, 5.889, 2.804, 0., 0.02, 
  1.12, "", "", "", "", "", "", "", "", 1533., 82974., 11.633, 0.215, 1755., 
  0.246, 0.024, 41.8, "tests performed", "", "", "", "", "", "", "", "", "", 
  75.93, 7.13253*^6, 17.144, 26.5, 6.378, 3.833, 8827.01, 1.7, 199.128, 8.27, 
  5., 21.6, 79.602, 1.3, 74.25, 0.728}, {"PRY", "South America", "Paraguay", 
  "2020-07-09", 2638., 84., 47.857, 20., 0., 0.143, 369.855, 11.777, 6.71, 
  2.804, 0., 0.02, 1.2, "", "", "", "", "", "", "", "", 2017., 84991., 
  11.916, 0.283, 1810., 0.254, 0.026, 37.8, "tests performed", "", "", "", 
  "", "", "", "", "", "", 75.93, 7.13253*^6, 17.144, 26.5, 6.378, 3.833, 
  8827.01, 1.7, 199.128, 8.27, 5., 21.6, 79.602, 1.3, 74.25, 0.728}, 
 {"PRY", "South America", "Paraguay", "2020-07-10", 2736., 98., 55.286, 20., 
  0., 0.143, 383.595, 13.74, 7.751, 2.804, 0., 0.02, 1.26, "", "", "", "", 
  "", "", "", "", 2212., 87203., 12.226, 0.31, 1874., 0.263, 0.03, 33.9, 
  "tests performed", "", "", "", "", "", "", "", "", "", 75.93, 7.13253*^6, 
  17.144, 26.5, 6.378, 3.833, 8827.01, 1.7, 199.128, 8.27, 5., 21.6, 79.602, 
  1.3, 74.25, 0.728}, {"PRY", "South America", "Paraguay", "2020-07-11", 
  2820., 84., 62.143, 21., 1., 0.143, 395.372, 11.777, 8.713, 2.944, 0.14, 
  0.02, 1.29, "", "", "", "", "", "", "", "", 2141., 89344., 12.526, 0.3, 
  1895., 0.266, 0.033, 30.5, "tests performed", "", "", "", "", "", "", "", 
  "", "", 75.93, 7.13253*^6, 17.144, 26.5, 6.378, 3.833, 8827.01, 1.7, 
  199.128, 8.27, 5., 21.6, 79.602, 1.3, 74.25, 0.728}, 
 {"PRY", "South America", "Paraguay", "2020-07-12", 2948., 128., 74.429, 22., 
  1., 0.286, 413.318, 17.946, 10.435, 3.084, 0.14, 0.04, 1.34, "", "", "", 
  "", "", "", "", "", 1937., 91281., 12.798, 0.272, 1915., 0.268, 0.039, 
  25.7, "tests performed", "", "", "", "", "", "", "", "", "", 75.93, 
  7.13253*^6, 17.144, 26.5, 6.378, 3.833, 8827.01, 1.7, 199.128, 8.27, 5., 
  21.6, 79.602, 1.3, 74.25, 0.728}, {"PRY", "South America", "Paraguay", 
  "2020-07-13", 2980., 32., 74.857, 25., 3., 0.714, 417.804, 4.486, 10.495, 
  3.505, 0.421, 0.1, 1.33, "", "", "", "", "", "", "", "", 1161., 92442., 
  12.961, 0.163, 1868., 0.262, 0.04, 25., "tests performed", "", "", "", "", 
  "", "", "", "", "", 75.93, 7.13253*^6, 17.144, 26.5, 6.378, 3.833, 8827.01, 
  1.7, 199.128, 8.27, 5., 21.6, 79.602, 1.3, 74.25, 0.728}, 
 {"PRY", "South America", "Paraguay", "2020-07-14", 3074., 94., 81.714, 25., 
  0., 0.714, 430.983, 13.179, 11.457, 3.505, 0., 0.1, 1.35, "", "", "", "", 
  "", "", "", "", 1886., 94328., 13.225, 0.264, 1841., 0.258, 0.044, 22.5, 
  "tests performed", "", "", "", "", "", "", "", "", "", 75.93, 7.13253*^6, 
  17.144, 26.5, 6.378, 3.833, 8827.01, 1.7, 199.128, 8.27, 5., 21.6, 79.602, 
  1.3, 74.25, 0.728}, {"PRY", "South America", "Paraguay", "2020-07-15", 
  3198., 124., 92., 25., 0., 0.714, 448.368, 17.385, 12.899, 3.505, 0., 0.1, 
  1.34, "", "", "", "", "", "", "", "", 1732., 96060., 13.468, 0.243, 1869., 
  0.262, 0.049, 20.3, "tests performed", "", "", "", "", "", "", "", "", "", 
  75.93, 7.13253*^6, 17.144, 26.5, 6.378, 3.833, 8827.01, 1.7, 199.128, 8.27, 
  5., 21.6, 79.602, 1.3, 74.25, 0.728}, {"PRY", "South America", "Paraguay", 
  "2020-07-16", 3342., 144., 100.571, 27., 2., 1., 468.557, 20.189, 14.1, 
  3.785, 0.28, 0.14, 1.33, "", "", "", "", "", "", "", "", 2028., 98088., 
  13.752, 0.284, 1871., 0.262, 0.054, 18.6, "tests performed", "", "", "", 
  "", "", "", "", "", "", 75.93, 7.13253*^6, 17.144, 26.5, 6.378, 3.833, 
  8827.01, 1.7, 199.128, 8.27, 5., 21.6, 79.602, 1.3, 74.25, 0.728}, 
 {"PRY", "South America", "Paraguay", "2020-07-17", 3457., 115., 103., 28., 
  1., 1.143, 484.681, 16.123, 14.441, 3.926, 0.14, 0.16, 1.3, "", "", "", "", 
  "", "", "", "", 2227., 100315., 14.064, 0.312, 1873., 0.263, 0.055, 18.2, 
  "tests performed", "", "", "", "", "", "", "", "", "", 75.93, 7.13253*^6, 
  17.144, 26.5, 6.378, 3.833, 8827.01, 1.7, 199.128, 8.27, 5., 21.6, 79.602, 
  1.3, 74.25, 0.728}, {"PRY", "South America", "Paraguay", "2020-07-18", 
  3629., 172., 115.571, 29., 1., 1.143, 508.796, 24.115, 16.203, 4.066, 0.14, 
  0.16, 1.28, "", "", "", "", "", "", "", "", 2469., 102784., 14.411, 0.346, 
  1920., 0.269, 0.06, 16.6, "tests performed", "", "", "", "", "", "", "", 
  "", "", 75.93, 7.13253*^6, 17.144, 26.5, 6.378, 3.833, 8827.01, 1.7, 
  199.128, 8.27, 5., 21.6, 79.602, 1.3, 74.25, 0.728}, 
 {"PRY", "South America", "Paraguay", "2020-07-19", 3721., 92., 110.429, 31., 
  2., 1.286, 521.694, 12.899, 15.482, 4.346, 0.28, 0.18, 1.22, "", "", "", 
  "", "", "", "", "", 2338., 105122., 14.738, 0.328, 1977., 0.277, 0.056, 
  17.9, "tests performed", "", "", "", "", "", "", "", "", "", 75.93, 
  7.13253*^6, 17.144, 26.5, 6.378, 3.833, 8827.01, 1.7, 199.128, 8.27, 5., 
  21.6, 79.602, 1.3, 74.25, 0.728}, {"PRY", "South America", "Paraguay", 
  "2020-07-20", 3748., 27., 109.714, 33., 2., 1.143, 525.48, 3.785, 15.382, 
  4.627, 0.28, 0.16, 1.19, "", "", "", "", "", "", "", "", 1223., 106345., 
  14.91, 0.171, 1986., 0.278, 0.055, 18.1, "tests performed", "", "", "", "", 
  "", "", "", "", "", 78.7, 7.13253*^6, 17.144, 26.5, 6.378, 3.833, 8827.01, 
  1.7, 199.128, 8.27, 5., 21.6, 79.602, 1.3, 74.25, 0.728}, 
 {"PRY", "South America", "Paraguay", "2020-07-21", 3817., 69., 106.143, 35., 
  2., 1.429, 535.154, 9.674, 14.882, 4.907, 0.28, 0.2, 1.19, "", "", "", "", 
  "", "", "", "", 1688., 108033., 15.147, 0.237, 1958., 0.275, 0.054, 18.4, 
  "tests performed", "", "", "", "", "", "", "", "", "", 78.7, 7.13253*^6, 
  17.144, 26.5, 6.378, 3.833, 8827.01, 1.7, 199.128, 8.27, 5., 21.6, 79.602, 
  1.3, 74.25, 0.728}, {"PRY", "South America", "Paraguay", "2020-07-22", 
  4000., 183., 114.571, 36., 1., 1.571, 560.811, 25.657, 16.063, 5.047, 0.14, 
  0.22, 1.21, "", "", "", "", "", "", "", "", 1841., 109874., 15.405, 0.258, 
  1973., 0.277, 0.058, 17.2, "tests performed", "", "", "", "", "", "", "", 
  "", "", 78.7, 7.13253*^6, 17.144, 26.5, 6.378, 3.833, 8827.01, 1.7, 
  199.128, 8.27, 5., 21.6, 79.602, 1.3, 74.25, 0.728}, 
 {"PRY", "South America", "Paraguay", "2020-07-23", 4113., 113., 110.143, 
  36., 0., 1.286, 576.654, 15.843, 15.442, 5.047, 0., 0.18, 1.18, "", "", "", 
  "", "", "", "", "", 2165., 112039., 15.708, 0.304, 1993., 0.279, 0.055, 
  18.1, "tests performed", "", "", "", "", "", "", "", "", "", 78.7, 
  7.13253*^6, 17.144, 26.5, 6.378, 3.833, 8827.01, 1.7, 199.128, 8.27, 5., 
  21.6, 79.602, 1.3, 74.25, 0.728}, {"PRY", "South America", "Paraguay", 
  "2020-07-24", 4224., 111., 109.571, 38., 2., 1.429, 592.216, 15.563, 
  15.362, 5.328, 0.28, 0.2, 1.18, "", "", "", "", "", "", "", "", 2006., 
  114045., 15.989, 0.281, 1961., 0.275, 0.056, 17.9, "tests performed", "", 
  "", "", "", "", "", "", "", "", 78.7, 7.13253*^6, 17.144, 26.5, 6.378, 
  3.833, 8827.01, 1.7, 199.128, 8.27, 5., 21.6, 79.602, 1.3, 74.25, 0.728}, 
 {"PRY", "South America", "Paraguay", "2020-07-25", 4328., 104., 99.857, 40., 
  2., 1.571, 606.797, 14.581, 14., 5.608, 0.28, 0.22, 1.2, "", "", "", "", 
  "", "", "", "", 1861., 115906., 16.25, 0.261, 1875., 0.263, 0.053, 18.8, 
  "tests performed", "", "", "", "", "", "", "", "", "", 78.7, 7.13253*^6, 
  17.144, 26.5, 6.378, 3.833, 8827.01, 1.7, 199.128, 8.27, 5., 21.6, 79.602, 
  1.3, 74.25, 0.728}, {"PRY", "South America", "Paraguay", "2020-07-26", 
  4444., 116., 103.286, 41., 1., 1.429, 623.061, 16.264, 14.481, 5.748, 0.14, 
  0.2, 1.24, "", "", "", "", "", "", "", "", 1656., 117562., 16.483, 0.232, 
  1777., 0.249, 0.058, 17.2, "tests performed", "", "", "", "", "", "", "", 
  "", "", 78.7, 7.13253*^6, 17.144, 26.5, 6.378, 3.833, 8827.01, 1.7, 
  199.128, 8.27, 5., 21.6, 79.602, 1.3, 74.25, 0.728}, 
 {"PRY", "South America", "Paraguay", "2020-07-27", 4548., 104., 114.286, 
  43., 2., 1.429, 637.642, 14.581, 16.023, 6.029, 0.28, 0.2, 1.29, "", "", 
  "", "", "", "", "", "", 1694., 119256., 16.72, 0.238, 1844., 0.259, 0.062, 
  16.1, "tests performed", "", "", "", "", "", "", "", "", "", 78.7, 
  7.13253*^6, 17.144, 26.5, 6.378, 3.833, 8827.01, 1.7, 199.128, 8.27, 5., 
  21.6, 79.602, 1.3, 74.25, 0.728}, {"PRY", "South America", "Paraguay", 
  "2020-07-28", 4674., 126., 122.429, 45., 2., 1.429, 655.307, 17.666, 
  17.165, 6.309, 0.28, 0.2, 1.33, "", "", "", "", "", "", "", "", 1687., 
  120943., 16.957, 0.237, 1844., 0.259, 0.066, 15.1, "tests performed", "", 
  "", "", "", "", "", "", "", "", 78.7, 7.13253*^6, 17.144, 26.5, 6.378, 
  3.833, 8827.01, 1.7, 199.128, 8.27, 5., 21.6, 79.602, 1.3, 74.25, 0.728}, 
 {"PRY", "South America", "Paraguay", "2020-07-29", 4866., 192., 123.714, 
  46., 1., 1.429, 682.226, 26.919, 17.345, 6.449, 0.14, 0.2, 1.36, "", "", 
  "", "", "", "", "", "", 1886., 122829., 17.221, 0.264, 1851., 0.26, 0.067, 
  15., "tests performed", "", "", "", "", "", "", "", "", "", 78.7, 
  7.13253*^6, 17.144, 26.5, 6.378, 3.833, 8827.01, 1.7, 199.128, 8.27, 5., 
  21.6, 79.602, 1.3, 74.25, 0.728}, {"PRY", "South America", "Paraguay", 
  "2020-07-30", 5207., 341., 156.286, 47., 1., 1.571, 730.035, 47.809, 
  21.912, 6.59, 0.14, 0.22, 1.38, "", "", "", "", "", "", "", "", 2532., 
  125361., 17.576, 0.355, 1903., 0.267, 0.082, 12.2, "tests performed", "", 
  "", "", "", "", "", "", "", "", 78.7, 7.13253*^6, 17.144, 26.5, 6.378, 
  3.833, 8827.01, 1.7, 199.128, 8.27, 5., 21.6, 79.602, 1.3, 74.25, 0.728}, 
 {"PRY", "South America", "Paraguay", "2020-07-31", 5338., 131., 159.143, 
  49., 2., 1.571, 748.402, 18.367, 22.312, 6.87, 0.28, 0.22, 1.29, "", "", 
  "", "", "", "", "", "", 2249., 127610., 17.891, 0.315, 1938., 0.272, 0.082, 
  12.2, "tests performed", "", "", "", "", "", "", "", "", "", 78.7, 
  7.13253*^6, 17.144, 26.5, 6.378, 3.833, 8827.01, 1.7, 199.128, 8.27, 5., 
  21.6, 79.602, 1.3, 74.25, 0.728}, {"PRY", "South America", "Paraguay", 
  "2020-08-01", 5485., 147., 165.286, 52., 3., 1.714, 769.012, 20.61, 23.174, 
  7.291, 0.421, 0.24, 1.25, "", "", "", "", "", "", "", "", 1099., 128709., 
  18.045, 0.154, 1829., 0.256, 0.09, 11.1, "tests performed", "", "", "", "", 
  "", "", "", "", "", 78.7, 7.13253*^6, 17.144, 26.5, 6.378, 3.833, 8827.01, 
  1.7, 199.128, 8.27, 5., 21.6, 79.602, 1.3, 74.25, 0.728}, 
 {"PRY", "South America", "Paraguay", "2020-08-02", 5644., 159., 171.429, 
  52., 0., 1.571, 791.304, 22.292, 24.035, 7.291, 0., 0.22, 1.24, "", "", "", 
  "", "", "", "", "", 1015., 129724., 18.188, 0.142, 1737., 0.244, 0.099, 
  10.1, "tests performed", "", "", "", "", "", "", "", "", "", 78.7, 
  7.13253*^6, 17.144, 26.5, 6.378, 3.833, 8827.01, 1.7, 199.128, 8.27, 5., 
  21.6, 79.602, 1.3, 74.25, 0.728}, {"PRY", "South America", "Paraguay", 
  "2020-08-03", 5724., 80., 168., 55., 3., 1.714, 802.52, 11.216, 23.554, 
  7.711, 0.421, 0.24, 1.23, "", "", "", "", "", "", "", "", 1062., 130786., 
  18.337, 0.149, 1647., 0.231, 0.102, 9.8, "tests performed", "", "", "", "", 
  "", "", "", "", "", 78.7, 7.13253*^6, 17.144, 26.5, 6.378, 3.833, 8827.01, 
  1.7, 199.128, 8.27, 5., 21.6, 79.602, 1.3, 74.25, 0.728}, 
 {"PRY", "South America", "Paraguay", "2020-08-04", 5852., 128., 168.286, 
  59., 4., 2., 820.466, 17.946, 23.594, 8.272, 0.561, 0.28, 1.25, "", "", "", 
  "", "", "", "", "", 1325., 132111., 18.522, 0.186, 1595., 0.224, 0.106, 
  9.5, "tests performed", "", "", "", "", "", "", "", "", "", 78.7, 
  7.13253*^6, 17.144, 26.5, 6.378, 3.833, 8827.01, 1.7, 199.128, 8.27, 5., 
  21.6, 79.602, 1.3, 74.25, 0.728}, {"PRY", "South America", "Paraguay", 
  "2020-08-05", 6060., 208., 170.571, 61., 2., 2.143, 849.628, 29.162, 
  23.915, 8.552, 0.28, 0.3, 1.29, "", "", "", "", "", "", "", "", 1711., 
  133822., 18.762, 0.24, 1570., 0.22, 0.109, 9.2, "tests performed", "", "", 
  "", "", "", "", "", "", "", 78.7, 7.13253*^6, 17.144, 26.5, 6.378, 3.833, 
  8827.01, 1.7, 199.128, 8.27, 5., 21.6, 79.602, 1.3, 74.25, 0.728}, 
 {"PRY", "South America", "Paraguay", "2020-08-06", 6375., 315., 166.857, 
  66., 5., 2.714, 893.792, 44.164, 23.394, 9.253, 0.701, 0.381, 1.33, "", "", 
  "", "", "", "", "", "", 1455., 135277., 18.966, 0.204, 1417., 0.199, 0.118, 
  8.5, "tests performed", "", "", "", "", "", "", "", "", "", 78.7, 
  7.13253*^6, 17.144, 26.5, 6.378, 3.833, 8827.01, 1.7, 199.128, 8.27, 5., 
  21.6, 79.602, 1.3, 74.25, 0.728}, {"PRY", "South America", "Paraguay", 
  "2020-08-07", 6508., 133., 167.143, 69., 3., 2.857, 912.439, 18.647, 
  23.434, 9.674, 0.421, 0.401, 1.32, "", "", "", "", "", "", "", "", 1002., 
  136279., 19.107, 0.14, 1238., 0.174, 0.135, 7.4, "tests performed", "", "", 
  "", "", "", "", "", "", "", 78.7, 7.13253*^6, 17.144, 26.5, 6.378, 3.833, 
  8827.01, 1.7, 199.128, 8.27, 5., 21.6, 79.602, 1.3, 74.25, 0.728}, 
 {"PRY", "South America", "Paraguay", "2020-08-08", 6705., 197., 174.286, 
  72., 3., 2.857, 940.059, 27.62, 24.435, 10.095, 0.421, 0.401, 1.37, "", "", 
  "", "", "", "", "", "", 1021., 137300., 19.25, 0.143, 1227., 0.172, 0.142, 
  7., "tests performed", "", "", "", "", "", "", "", "", "", 78.7, 
  7.13253*^6, 17.144, 26.5, 6.378, 3.833, 8827.01, 1.7, 199.128, 8.27, 5., 
  21.6, 79.602, 1.3, 74.25, 0.728}, {"PRY", "South America", "Paraguay", 
  "2020-08-09", 6907., 202., 180.429, 75., 3., 3.286, 968.38, 28.321, 25.297, 
  10.515, 0.421, 0.461, 1.45, "", "", "", "", "", "", "", "", 1115., 138415., 
  19.406, 0.156, 1242., 0.174, 0.145, 6.9, "tests performed", "", "", "", "", 
  "", "", "", "", "", 78.7, 7.13253*^6, 17.144, 26.5, 6.378, 3.833, 8827.01, 
  1.7, 199.128, 8.27, 5., 21.6, 79.602, 1.3, 74.25, 0.728}, 
 {"PRY", "South America", "Paraguay", "2020-08-10", 7234., 327., 215.714, 
  82., 7., 3.857, 1014.226, 45.846, 30.244, 11.497, 0.981, 0.541, 1.53, "", 
  "", "", "", "", "", "", "", 1821., 140236., 19.661, 0.255, 1350., 0.189, 
  0.16, 6.3, "tests performed", "", "", "", "", "", "", "", "", "", 78.7, 
  7.13253*^6, 17.144, 26.5, 6.378, 3.833, 8827.01, 1.7, 199.128, 8.27, 5., 
  21.6, 79.602, 1.3, 74.25, 0.728}, {"PRY", "South America", "Paraguay", 
  "2020-08-11", 7519., 285., 238.143, 86., 4., 3.857, 1054.184, 39.958, 
  33.388, 12.057, 0.561, 0.541, 1.55, "", "", "", "", "", "", "", "", 2158., 
  142394., 19.964, 0.303, 1469., 0.206, 0.162, 6.2, "tests performed", "", 
  "", "", "", "", "", "", "", "", 78.7, 7.13253*^6, 17.144, 26.5, 6.378, 
  3.833, 8827.01, 1.7, 199.128, 8.27, 5., 21.6, 79.602, 1.3, 74.25, 0.728}, 
 {"PRY", "South America", "Paraguay", "2020-08-12", 8018., 499., 279.714, 
  93., 7., 4.571, 1124.145, 69.961, 39.217, 13.039, 0.981, 0.641, 1.57, "", 
  "", "", "", "", "", "", "", 2123., 144517., 20.262, 0.298, 1528., 0.214, 
  0.183, 5.5, "tests performed", "", "", "", "", "", "", "", "", "", 78.7, 
  7.13253*^6, 17.144, 26.5, 6.378, 3.833, 8827.01, 1.7, 199.128, 8.27, 5., 
  21.6, 79.602, 1.3, 74.25, 0.728}, {"PRY", "South America", "Paraguay", 
  "2020-08-13", 8389., 371., 287.714, 97., 4., 4.429, 1176.16, 52.015, 
  40.338, 13.6, 0.561, 0.621, 1.54, "", "", "", "", "", "", "", "", 1767., 
  146284., 20.509, 0.248, 1572., 0.22, 0.183, 5.5, "tests performed", "", "", 
  "", "", "", "", "", "", "", 78.7, 7.13253*^6, 17.144, 26.5, 6.378, 3.833, 
  8827.01, 1.7, 199.128, 8.27, 5., 21.6, 79.602, 1.3, 74.25, 0.728}, 
 {"PRY", "South America", "Paraguay", "2020-08-14", 9022., 633., 359.143, 
  108., 11., 5.571, 1264.909, 88.748, 50.353, 15.142, 1.542, 0.781, 1.54, "", 
  "", "", "", "", "", "", "", 3065., 149349., 20.939, 0.43, 1867., 0.262, 
  0.192, 5.2, "tests performed", "", "", "", "", "", "", "", "", "", 78.7, 
  7.13253*^6, 17.144, 26.5, 6.378, 3.833, 8827.01, 1.7, 199.128, 8.27, 5., 
  21.6, 79.602, 1.3, 74.25, 0.728}, {"PRY", "South America", "Paraguay", 
  "2020-08-15", 9381., 359., 382.286, 127., 19., 7.857, 1315.242, 50.333, 
  53.597, 17.806, 2.664, 1.102, 1.47, "", "", "", "", "", "", "", "", 2078., 
  151427., 21.23, 0.291, 2018., 0.283, 0.189, 5.3, "tests performed", "", "", 
  "", "", "", "", "", "", "", 78.7, 7.13253*^6, 17.144, 26.5, 6.378, 3.833, 
  8827.01, 1.7, 199.128, 8.27, 5., 21.6, 79.602, 1.3, 74.25, 0.728}, 
 {"PRY", "South America", "Paraguay", "2020-08-16", 9791., 410., 412., 138., 
  11., 9., 1372.725, 57.483, 57.764, 19.348, 1.542, 1.262, 1.44, "", "", "", 
  "", "", "", "", "", 2965., 154392., 21.646, 0.416, 2282., 0.32, 0.181, 5.5, 
  "tests performed", "", "", "", "", "", "", "", "", "", 78.7, 7.13253*^6, 
  17.144, 26.5, 6.378, 3.833, 8827.01, 1.7, 199.128, 8.27, 5., 21.6, 79.602, 
  1.3, 74.25, 0.728}, {"PRY", "South America", "Paraguay", "2020-08-17", 
  10135., 344., 414.429, 145., 7., 9., 1420.954, 48.23, 58.104, 20.329, 
  0.981, 1.262, 1.41, "", "", "", "", "", "", "", "", 2219., 156611., 21.957, 
  0.311, 2339., 0.328, 0.177, 5.6, "tests performed", "", "", "", "", "", "", 
  "", "", "", 78.7, 7.13253*^6, 17.144, 26.5, 6.378, 3.833, 8827.01, 1.7, 
  199.128, 8.27, 5., 21.6, 79.602, 1.3, 74.25, 0.728}, 
 {"PRY", "South America", "Paraguay", "2020-08-18", 10606., 471., 441., 161., 
  16., 10.714, 1486.99, 66.035, 61.829, 22.573, 2.243, 1.502, 1.39, "", "", 
  "", "", "", "", "", "", 3055., 159666., 22.386, 0.428, 2467., 0.346, 0.179, 
  5.6, "tests performed", "", "", "", "", "", "", "", "", "", 78.7, 
  7.13253*^6, 17.144, 26.5, 6.378, 3.833, 8827.01, 1.7, 199.128, 8.27, 5., 
  21.6, 79.602, 1.3, 74.25, 0.728}, {"PRY", "South America", "Paraguay", 
  "2020-08-19", 11133., 527., 445., 165., 4., 10.286, 1560.877, 73.887, 
  62.39, 23.133, 0.561, 1.442, 1.36, "", "", "", "", "", "", "", "", 2657., 
  162323., 22.758, 0.373, 2544., 0.357, 0.175, 5.7, "tests performed", "", 
  "", "", "", "", "", "", "", "", 78.7, 7.13253*^6, 17.144, 26.5, 6.378, 
  3.833, 8827.01, 1.7, 199.128, 8.27, 5., 21.6, 79.602, 1.3, 74.25, 0.728}, 
 {"PRY", "South America", "Paraguay", "2020-08-20", 11817., 684., 489.714, 
  170., 5., 10.429, 1656.775, 95.899, 68.659, 23.834, 0.701, 1.462, 1.34, "", 
  "", "", "", "", "", "", "", 3787., 166110., 23.289, 0.531, 2832., 0.397, 
  0.173, 5.8, "tests performed", "", "", "", "", "", "", "", "", "", 78.7, 
  7.13253*^6, 17.144, 26.5, 6.378, 3.833, 8827.01, 1.7, 199.128, 8.27, 5., 
  21.6, 79.602, 1.3, 74.25, 0.728}, {"PRY", "South America", "Paraguay", 
  "2020-08-21", 12536., 719., 502., 182., 12., 10.571, 1757.581, 100.806, 
  70.382, 25.517, 1.682, 1.482, 1.3, "", "", "", "", "", "", "", "", 3150., 
  169260., 23.731, 0.442, 2844., 0.399, 0.177, 5.7, "tests performed", "", 
  "", "", "", "", "", "", "", "", 78.7, 7.13253*^6, 17.144, 26.5, 6.378, 
  3.833, 8827.01, 1.7, 199.128, 8.27, 5., 21.6, 79.602, 1.3, 74.25, 0.728}, 
 {"PRY", "South America", "Paraguay", "2020-08-22", 12974., 438., 513.286, 
  192., 10., 9.286, 1818.99, 61.409, 71.964, 26.919, 1.402, 1.302, 1.24, "", 
  "", "", "", "", "", "", "", 2292., 171552., 24.052, 0.321, 2875., 0.403, 
  0.179, 5.6, "tests performed", "", "", "", "", "", "", "", "", "", 78.7, 
  7.13253*^6, 17.144, 26.5, 6.378, 3.833, 8827.01, 1.7, 199.128, 8.27, 5., 
  21.6, 79.602, 1.3, 74.25, 0.728}, {"PRY", "South America", "Paraguay", 
  "2020-08-23", 13233., 259., 491.714, 205., 13., 9.571, 1855.302, 36.313, 
  68.94, 28.742, 1.823, 1.342, 1.2, "", "", "", "", "", "", "", "", 1788., 
  173340., 24.303, 0.251, 2707., 0.38, 0.182, 5.5, "tests performed", "", "", 
  "", "", "", "", "", "", "", 78.7, 7.13253*^6, 17.144, 26.5, 6.378, 3.833, 
  8827.01, 1.7, 199.128, 8.27, 5., 21.6, 79.602, 1.3, 74.25, 0.728}, 
 {"PRY", "South America", "Paraguay", "2020-08-24", 13602., 369., 495.286, 
  219., 14., 10.571, 1907.037, 51.735, 69.44, 30.704, 1.963, 1.482, 1.21, "", 
  "", "", "", "", "", "", "", 2312., 175652., 24.627, 0.324, 2720., 0.381, 
  0.182, 5.5, "tests performed", "", "", "", "", "", "", "", "", "", 78.7, 
  7.13253*^6, 17.144, 26.5, 6.378, 3.833, 8827.01, 1.7, 199.128, 8.27, 5., 
  21.6, 79.602, 1.3, 74.25, 0.728}, {"PRY", "South America", "Paraguay", 
  "2020-08-25", 14228., 626., 517.429, 231., 12., 10., 1994.804, 87.767, 
  72.545, 32.387, 1.682, 1.402, 1.22, "", "", "", "", "", "", "", "", 2119., 
  177771., 24.924, 0.297, 2586., 0.363, 0.2, 5., "tests performed", "", "", 
  "", "", "", "", "", "", "", 81.48, 7.13253*^6, 17.144, 26.5, 6.378, 3.833, 
  8827.01, 1.7, 199.128, 8.27, 5., 21.6, 79.602, 1.3, 74.25, 0.728}, 
 {"PRY", "South America", "Paraguay", "2020-08-26", 14872., 644., 534.143, 
  247., 16., 11.714, 2085.095, 90.291, 74.888, 34.63, 2.243, 1.642, 1.19, "", 
  "", "", "", "", "", "", "", 2835., 180606., 25.321, 0.397, 2612., 0.366, 
  0.204, 4.9, "tests performed", "", "", "", "", "", "", "", "", "", 81.48, 
  7.13253*^6, 17.144, 26.5, 6.378, 3.833, 8827.01, 1.7, 199.128, 8.27, 5., 
  21.6, 79.602, 1.3, 74.25, 0.728}, {"PRY", "South America", "Paraguay", 
  "2020-08-27", 15290., 418., 496.143, 265., 18., 13.571, 2143.699, 58.605, 
  69.561, 37.154, 2.524, 1.903, 1.17, "", "", "", "", "", "", "", "", 2185., 
  182791., 25.628, 0.306, 2383., 0.334, 0.208, 4.8, "tests performed", "", 
  "", "", "", "", "", "", "", "", 81.48, 7.13253*^6, 17.144, 26.5, 6.378, 
  3.833, 8827.01, 1.7, 199.128, 8.27, 5., 21.6, 79.602, 1.3, 74.25, 0.728}, 
 {"PRY", "South America", "Paraguay", "2020-08-28", 15873., 583., 476.714, 
  280., 15., 14., 2225.438, 81.738, 66.837, 39.257, 2.103, 1.963, 1.19, "", 
  "", "", "", "", "", "", "", 3130., 185921., 26.067, 0.439, 2380., 0.334, 
  0.2, 5., "tests performed", "", "", "", "", "", "", "", "", "", 81.48, 
  7.13253*^6, 17.144, 26.5, 6.378, 3.833, 8827.01, 1.7, 199.128, 8.27, 5., 
  21.6, 79.602, 1.3, 74.25, 0.728}, {"PRY", "South America", "Paraguay", 
  "2020-08-29", 16474., 601., 500., 294., 14., 14.571, 2309.699, 84.262, 
  70.101, 41.22, 1.963, 2.043, 1.21, "", "", "", "", "", "", "", "", 2638., 
  188559., 26.436, 0.37, 2430., 0.341, 0.206, 4.9, "tests performed", "", "", 
  "", "", "", "", "", "", "", 81.48, 7.13253*^6, 17.144, 26.5, 6.378, 3.833, 
  8827.01, 1.7, 199.128, 8.27, 5., 21.6, 79.602, 1.3, 74.25, 0.728}, 
 {"PRY", "South America", "Paraguay", "2020-08-30", 17105., 631., 553.143, 
  308., 14., 14.714, 2398.167, 88.468, 77.552, 43.182, 1.963, 2.063, 1.25, 
  "", "", "", "", "", "", "", "", 1610., 190169., 26.662, 0.226, 2404., 
  0.337, 0.23, 4.3, "tests performed", "", "", "", "", "", "", "", "", "", 
  81.48, 7.13253*^6, 17.144, 26.5, 6.378, 3.833, 8827.01, 1.7, 199.128, 8.27, 
  5., 21.6, 79.602, 1.3, 74.25, 0.728}, {"PRY", "South America", "Paraguay", 
  "2020-08-31", 17662., 557., 580., 326., 18., 15.286, 2476.26, 78.093, 
  81.318, 45.706, 2.524, 2.143, 1.26, "", "", "", "", "", "", "", "", 2296., 
  192465., 26.984, 0.322, 2402., 0.337, 0.241, 4.1, "tests performed", "", 
  "", "", "", "", "", "", "", "", 81.48, 7.13253*^6, 17.144, 26.5, 6.378, 
  3.833, 8827.01, 1.7, 199.128, 8.27, 5., 21.6, 79.602, 1.3, 74.25, 0.728}, 
 {"PRY", "South America", "Paraguay", "2020-09-01", 18338., 676., 587.143, 
  348., 22., 16.714, 2571.037, 94.777, 82.319, 48.791, 3.084, 2.343, 1.26, 
  "", "", "", "", "", "", "", "", 3089., 195554., 27.417, 0.433, 2540., 
  0.356, 0.231, 4.3, "tests performed", "", "", "", "", "", "", "", "", "", 
  81.48, 7.13253*^6, 17.144, 26.5, 6.378, 3.833, 8827.01, 1.7, 199.128, 8.27, 
  5., 21.6, 79.602, 1.3, 74.25, 0.728}, {"PRY", "South America", "Paraguay", 
  "2020-09-02", 19138., 800., 609.429, 358., 10., 15.857, 2683.199, 112.162, 
  85.444, 50.193, 1.402, 2.223, 1.25, "", "", "", "", "", "", "", "", 3066., 
  198620., 27.847, 0.43, 2573., 0.361, 0.237, 4.2, "tests performed", "", "", 
  "", "", "", "", "", "", "", 81.48, 7.13253*^6, 17.144, 26.5, 6.378, 3.833, 
  8827.01, 1.7, 199.128, 8.27, 5., 21.6, 79.602, 1.3, 74.25, 0.728}, 
 {"PRY", "South America", "Paraguay", "2020-09-03", 19959., 821., 667., 373., 
  15., 15.429, 2798.306, 115.106, 93.515, 52.296, 2.103, 2.163, 1.25, "", "", 
  "", "", "", "", "", "", 3130., 201750., 28.286, 0.439, 2708., 0.38, 0.246, 
  4.1, "tests performed", "", "", "", "", "", "", "", "", "", 81.48, 
  7.13253*^6, 17.144, 26.5, 6.378, 3.833, 8827.01, 1.7, 199.128, 8.27, 5., 
  21.6, 79.602, 1.3, 74.25, 0.728}, {"PRY", "South America", "Paraguay", 
  "2020-09-04", 20654., 695., 683., 398., 25., 16.857, 2895.747, 97.441, 
  95.758, 55.801, 3.505, 2.363, 1.25, "", "", "", "", "", "", "", "", 2470., 
  204220., 28.632, 0.346, 2614., 0.366, 0.261, 3.8, "tests performed", "", 
  "", "", "", "", "", "", "", "", 81.48, 7.13253*^6, 17.144, 26.5, 6.378, 
  3.833, 8827.01, 1.7, 199.128, 8.27, 5., 21.6, 79.602, 1.3, 74.25, 0.728}, 
 {"PRY", "South America", "Paraguay", "2020-09-05", 21871., 1217., 771., 
  412., 14., 16.857, 3066.373, 170.627, 108.096, 57.764, 1.963, 2.363, 1.27, 
  "", "", "", "", "", "", "", "", 2263., 206483., 28.949, 0.317, 2561., 
  0.359, 0.301, 3.3, "tests performed", "", "", "", "", "", "", "", "", "", 
  81.48, 7.13253*^6, 17.144, 26.5, 6.378, 3.833, 8827.01, 1.7, 199.128, 8.27, 
  5., 21.6, 79.602, 1.3, 74.25, 0.728}, {"PRY", "South America", "Paraguay", 
  "2020-09-06", 22486., 615., 768.714, 435., 23., 18.143, 3152.598, 86.225, 
  107.776, 60.988, 3.225, 2.544, 1.23, "", "", "", "", "", "", "", "", 2719., 
  209202., 29.331, 0.381, 2719., 0.381, 0.283, 3.5, "tests performed", "", 
  "", "", "", "", "", "", "", "", 81.48, 7.13253*^6, 17.144, 26.5, 6.378, 
  3.833, 8827.01, 1.7, 199.128, 8.27, 5., 21.6, 79.602, 1.3, 74.25, 0.728}, 
 {"PRY", "South America", "Paraguay", "2020-09-07", 23353., 867., 813., 449., 
  14., 17.571, 3274.154, 121.556, 113.985, 62.951, 1.963, 2.464, 1.2, "", "", 
  "", "", "", "", "", "", 2754., 211956., 29.717, 0.386, 2784., 0.39, 0.292, 
  3.4, "tests performed", "", "", "", "", "", "", "", "", "", 81.48, 
  7.13253*^6, 17.144, 26.5, 6.378, 3.833, 8827.01, 1.7, 199.128, 8.27, 5., 
  21.6, 79.602, 1.3, 74.25, 0.728}, {"PRY", "South America", "Paraguay", 
  "2020-09-08", 24214., 861., 839.429, 463., 14., 16.429, 3394.868, 120.715, 
  117.69, 64.914, 1.963, 2.303, 1.15, "", "", "", "", "", "", "", "", 3020., 
  214976., 30.14, 0.423, 2775., 0.389, 0.302, 3.3, "tests performed", "", "", 
  "", "", "", "", "", "", "", 81.48, 7.13253*^6, 17.144, 26.5, 6.378, 3.833, 
  8827.01, 1.7, 199.128, 8.27, 5., 21.6, 79.602, 1.3, 74.25, 0.728}, 
 {"PRY", "South America", "Paraguay", "2020-09-09", 25026., 812., 841.143, 
  474., 11., 16.571, 3508.713, 113.845, 117.931, 66.456, 1.542, 2.323, 1.1, 
  "", "", "", "", "", "", "", "", 2667., 217643., 30.514, 0.374, 2718., 
  0.381, 0.309, 3.2, "tests performed", "", "", "", "", "", "", "", "", "", 
  81.48, 7.13253*^6, 17.144, 26.5, 6.378, 3.833, 8827.01, 1.7, 199.128, 8.27, 
  5., 21.6, 79.602, 1.3, 74.25, 0.728}, {"PRY", "South America", "Paraguay", 
  "2020-09-10", 25631., 605., 810.286, 485., 11., 16., 3593.536, 84.823, 
  113.604, 67.998, 1.542, 2.243, 1.06, "", "", "", "", "", "", "", "", 2650., 
  220293., 30.886, 0.372, 2649., 0.371, 0.306, 3.3, "tests performed", "", 
  "", "", "", "", "", "", "", "", 81.48, 7.13253*^6, 17.144, 26.5, 6.378, 
  3.833, 8827.01, 1.7, 199.128, 8.27, 5., 21.6, 79.602, 1.3, 74.25, 0.728}, 
 {"PRY", "South America", "Paraguay", "2020-09-11", 26512., 881., 836.857, 
  496., 11., 14., 3717.054, 123.519, 117.33, 69.541, 1.542, 1.963, 1.06, "", 
  "", "", "", "", "", "", "", 3010., 223303., 31.308, 0.422, 2726., 0.382, 
  0.307, 3.3, "tests performed", "", "", "", "", "", "", "", "", "", 81.48, 
  7.13253*^6, 17.144, 26.5, 6.378, 3.833, 8827.01, 1.7, 199.128, 8.27, 5., 
  21.6, 79.602, 1.3, 74.25, 0.728}, {"PRY", "South America", "Paraguay", 
  "2020-09-12", 27324., 812., 779., 514., 18., 14.571, 3830.899, 113.845, 
  109.218, 72.064, 2.524, 2.043, 1.05, "", "", "", "", "", "", "", "", 3708., 
  227011., 31.828, 0.52, 2933., 0.411, 0.266, 3.8, "tests performed", "", "", 
  "", "", "", "", "", "", "", 81.48, 7.13253*^6, 17.144, 26.5, 6.378, 3.833, 
  8827.01, 1.7, 199.128, 8.27, 5., 21.6, 79.602, 1.3, 74.25, 0.728}, 
 {"PRY", "South America", "Paraguay", "2020-09-13", 27817., 493., 761.571, 
  525., 11., 12.857, 3900.019, 69.12, 106.774, 73.606, 1.542, 1.803, 1.05, 
  "", "", "", "", "", "", "", "", 2981., 229992., 32.246, 0.418, 2970., 
  0.416, 0.256, 3.9, "tests performed", "", "", "", "", "", "", "", "", "", 
  81.48, 7.13253*^6, 17.144, 26.5, 6.378, 3.833, 8827.01, 1.7, 199.128, 8.27, 
  5., 21.6, 79.602, 1.3, 74.25, 0.728}, {"PRY", "South America", "Paraguay", 
  "2020-09-14", 28367., 550., 716.286, 539., 14., 12.857, 3977.13, 77.111, 
  100.425, 75.569, 1.963, 1.803, 1.06, "", "", "", "", "", "", "", "", 2523., 
  232515., 32.599, 0.354, 2937., 0.412, 0.244, 4.1, "tests performed", "", 
  "", "", "", "", "", "", "", "", 81.48, 7.13253*^6, 17.144, 26.5, 6.378, 
  3.833, 8827.01, 1.7, 199.128, 8.27, 5., 21.6, 79.602, 1.3, 74.25, 0.728}, 
 {"PRY", "South America", "Paraguay", "2020-09-15", 29298., 931., 726.286, 
  552., 13., 12.714, 4107.659, 130.529, 101.827, 77.392, 1.823, 1.783, 1.08, 
  "", "", "", "", "", "", "", "", 3105., 235620., 33.035, 0.435, 2949., 
  0.413, 0.246, 4.1, "tests performed", "", "", "", "", "", "", "", "", "", 
  81.48, 7.13253*^6, 17.144, 26.5, 6.378, 3.833, 8827.01, 1.7, 199.128, 8.27, 
  5., 21.6, 79.602, 1.3, 74.25, 0.728}, {"PRY", "South America", "Paraguay", 
  "2020-09-16", 30419., 1121., 770.429, 566., 14., 13.143, 4264.826, 157.167, 
  108.016, 79.355, 1.963, 1.843, 1.08, "", "", "", "", "", "", "", "", 3552., 
  239172., 33.533, 0.498, 3076., 0.431, 0.25, 4., "tests performed", "", "", 
  "", "", "", "", "", "", "", 81.48, 7.13253*^6, 17.144, 26.5, 6.378, 3.833, 
  8827.01, 1.7, 199.128, 8.27, 5., 21.6, 79.602, 1.3, 74.25, 0.728}, 
 {"PRY", "South America", "Paraguay", "2020-09-17", 31113., 694., 783.143, 
  584., 18., 14.143, 4362.127, 97.301, 109.799, 81.878, 2.524, 1.983, 1.05, 
  "", "", "", "", "", "", "", "", 2665., 241837., 33.906, 0.374, 3078., 
  0.432, 0.254, 3.9, "tests performed", "", "", "", "", "", "", "", "", "", 
  81.48, 7.13253*^6, 17.144, 26.5, 6.378, 3.833, 8827.01, 1.7, 199.128, 8.27, 
  5., 21.6, 79.602, 1.3, 74.25, 0.728}, {"PRY", "South America", "Paraguay", 
  "2020-09-18", 32127., 1014., 802.143, 611., 27., 16.429, 4504.292, 142.166, 
  112.463, 85.664, 3.785, 2.303, 1.04, "", "", "", "", "", "", "", "", 3434., 
  245271., 34.388, 0.481, 3138., 0.44, 0.256, 3.9, "tests performed", "", "", 
  "", "", "", "", "", "", "", 81.48, 7.13253*^6, 17.144, 26.5, 6.378, 3.833, 
  8827.01, 1.7, 199.128, 8.27, 5., 21.6, 79.602, 1.3, 74.25, 0.728}, 
 {"PRY", "South America", "Paraguay", "2020-09-19", 33015., 888., 813., 636., 
  25., 17.429, 4628.792, 124.5, 113.985, 89.169, 3.505, 2.444, 1.02, "", "", 
  "", "", "", "", "", "", 3105., 248376., 34.823, 0.435, 3052., 0.428, 0.266, 
  3.8, "tests performed", "", "", "", "", "", "", "", "", "", 81.48, 
  7.13253*^6, 17.144, 26.5, 6.378, 3.833, 8827.01, 1.7, 199.128, 8.27, 5., 
  21.6, 79.602, 1.3, 74.25, 0.728}, {"PRY", "South America", "Paraguay", 
  "2020-09-20", 33520., 505., 814.714, 659., 23., 19.143, 4699.595, 70.802, 
  114.225, 92.394, 3.225, 2.684, 1., "", "", "", "", "", "", "", "", 2506., 
  250882., 35.174, 0.351, 2984., 0.418, 0.273, 3.7, "tests performed", "", 
  "", "", "", "", "", "", "", "", 81.48, 7.13253*^6, 17.144, 26.5, 6.378, 
  3.833, 8827.01, 1.7, 199.128, 8.27, 5., 21.6, 79.602, 1.3, 74.25, 0.728}, 
 {"PRY", "South America", "Paraguay", "2020-09-21", 34260., 740., 841.857, 
  676., 17., 19.571, 4803.345, 103.75, 118.031, 94.777, 2.383, 2.744, 1., "", 
  "", "", "", "", "", "", "", 2061., 252943., 35.463, 0.289, 2918., 0.409, 
  0.289, 3.5, "tests performed", "", "", "", "", "", "", "", "", "", 81.48, 
  7.13253*^6, 17.144, 26.5, 6.378, 3.833, 8827.01, 1.7, 199.128, 8.27, 5., 
  21.6, 79.602, 1.3, 74.25, 0.728}, {"PRY", "South America", "Paraguay", 
  "2020-09-22", 34828., 568., 790., 705., 29., 21.857, 4882.98, 79.635, 
  110.76, 98.843, 4.066, 3.064, 0.98, "", "", "", "", "", "", "", "", 2908., 
  255851., 35.871, 0.408, 2890., 0.405, 0.273, 3.7, "tests performed", "", 
  "", "", "", "", "", "", "", "", 81.48, 7.13253*^6, 17.144, 26.5, 6.378, 
  3.833, 8827.01, 1.7, 199.128, 8.27, 5., 21.6, 79.602, 1.3, 74.25, 0.728}, 
 {"PRY", "South America", "Paraguay", "2020-09-23", 35571., 743., 736., 727., 
  22., 23., 4987.15, 104.171, 103.189, 101.927, 3.084, 3.225, 0.97, "", "", 
  "", "", "", "", "", "", 2977., 258828., 36.288, 0.417, 2808., 0.394, 0.262, 
  3.8, "tests performed", "", "", "", "", "", "", "", "", "", 81.48, 
  7.13253*^6, 17.144, 26.5, 6.378, 3.833, 8827.01, 1.7, 199.128, 8.27, 5., 
  21.6, 79.602, 1.3, 74.25, 0.728}, {"PRY", "South America", "Paraguay", 
  "2020-09-24", 36404., 833., 755.857, 743., 16., 22.714, 5103.939, 116.789, 
  105.973, 104.171, 2.243, 3.185, 0.98, "", "", "", "", "", "", "", "", 
  2735., 261563., 36.672, 0.383, 2818., 0.395, 0.268, 3.7, "tests performed", 
  "", "", "", "", "", "", "", "", "", 81.48, 7.13253*^6, 17.144, 26.5, 6.378, 
  3.833, 8827.01, 1.7, 199.128, 8.27, 5., 21.6, 79.602, 1.3, 74.25, 0.728}, 
 {"PRY", "South America", "Paraguay", "2020-09-25", 37226., 822., 728.429, 
  761., 18., 21.429, 5219.186, 115.247, 102.128, 106.694, 2.524, 3.004, 0.99, 
  "", "", "", "", "", "", "", "", 2468., 264031., 37.018, 0.346, 2680., 
  0.376, 0.272, 3.7, "tests performed", "", "", "", "", "", "", "", "", "", 
  81.48, 7.13253*^6, 17.144, 26.5, 6.378, 3.833, 8827.01, 1.7, 199.128, 8.27, 
  5., 21.6, 79.602, 1.3, 74.25, 0.728}, {"PRY", "South America", "Paraguay", 
  "2020-09-26", 37922., 696., 701., 782., 21., 20.857, 5316.767, 97.581, 
  98.282, 109.639, 2.944, 2.924, 1., "", "", "", "", "", "", "", "", 3031., 
  267062., 37.443, 0.425, 2669., 0.374, 0.263, 3.8, "tests performed", "", 
  "", "", "", "", "", "", "", "", 81.48, 7.13253*^6, 17.144, 26.5, 6.378, 
  3.833, 8827.01, 1.7, 199.128, 8.27, 5., 21.6, 79.602, 1.3, 74.25, 0.728}, 
 {"PRY", "South America", "Paraguay", "2020-09-27", 38684., 762., 737.714, 
  803., 21., 20.571, 5423.601, 106.834, 103.43, 112.583, 2.944, 2.884, 1.02, 
  "", "", "", "", "", "", "", "", 2648., 269710., 37.814, 0.371, 2690., 
  0.377, 0.274, 3.6, "tests performed", "", "", "", "", "", "", "", "", "", 
  81.48, 7.13253*^6, 17.144, 26.5, 6.378, 3.833, 8827.01, 1.7, 199.128, 8.27, 
  5., 21.6, 79.602, 1.3, 74.25, 0.728}, {"PRY", "South America", "Paraguay", 
  "2020-09-28", 39432., 748., 738.857, 818., 15., 20.286, 5528.473, 104.872, 
  103.59, 114.686, 2.103, 2.844, 1.02, "", "", "", "", "", "", "", "", 2784., 
  272494., 38.204, 0.39, 2793., 0.392, 0.265, 3.8, "tests performed", "", "", 
  "", "", "", "", "", "", "", 81.48, 7.13253*^6, 17.144, 26.5, 6.378, 3.833, 
  8827.01, 1.7, 199.128, 8.27, 5., 21.6, 79.602, 1.3, 74.25, 0.728}, 
 {"PRY", "South America", "Paraguay", "2020-09-29", 40101., 669., 753.286, 
  841., 23., 19.429, 5622.269, 93.796, 105.613, 117.91, 3.225, 2.724, 1.01, 
  "", "", "", "", "", "", "", "", 2061., 274555., 38.493, 0.289, 2672., 
  0.375, 0.282, 3.5, "tests performed", "", "", "", "", "", "", "", "", "", 
  81.48, 7.13253*^6, 17.144, 26.5, 6.378, 3.833, 8827.01, 1.7, 199.128, 8.27, 
  5., 21.6, 79.602, 1.3, 74.25, 0.728}, {"PRY", "South America", "Paraguay", 
  "2020-09-30", 40758., 657., 741., 857., 16., 18.571, 5714.382, 92.113, 
  103.89, 120.154, 2.243, 2.604, 1.01, "", "", "", "", "", "", "", "", 2937., 
  277492., 38.905, 0.412, 2666., 0.374, 0.278, 3.6, "tests performed", "", 
  "", "", "", "", "", "", "", "", 81.48, 7.13253*^6, 17.144, 26.5, 6.378, 
  3.833, 8827.01, 1.7, 199.128, 8.27, 5., 21.6, 79.602, 1.3, 74.25, 0.728}, 
 {"PRY", "South America", "Paraguay", "2020-10-01", 41799., 1041., 770.714, 
  869., 12., 18., 5860.333, 145.951, 108.056, 121.836, 1.682, 2.524, 1.03, 
  "", "", "", "", "", "", "", "", 3417., 280909., 39.384, 0.479, 2764., 
  0.388, 0.279, 3.6, "tests performed", "", "", "", "", "", "", "", "", "", 
  81.48, 7.13253*^6, 17.144, 26.5, 6.378, 3.833, 8827.01, 1.7, 199.128, 8.27, 
  5., 21.6, 79.602, 1.3, 74.25, 0.728}, {"PRY", "South America", "Paraguay", 
  "2020-10-02", 42684., 885., 779.714, 890., 21., 18.429, 5984.412, 124.079, 
  109.318, 124.78, 2.944, 2.584, 1.02, "", "", "", "", "", "", "", "", 2628., 
  283537., 39.753, 0.368, 2787., 0.391, 0.28, 3.6, "tests performed", "", "", 
  "", "", "", "", "", "", "", 81.48, 7.13253*^6, 17.144, 26.5, 6.378, 3.833, 
  8827.01, 1.7, 199.128, 8.27, 5., 21.6, 79.602, 1.3, 74.25, 0.728}, 
 {"PRY", "South America", "Paraguay", "2020-10-03", 43452., 768., 790., 913., 
  23., 18.714, 6092.088, 107.676, 110.76, 128.005, 3.225, 2.624, 1.02, "", 
  "", "", "", "", "", "", "", 2725., 286262., 40.135, 0.382, 2743., 0.385, 
  0.288, 3.5, "tests performed", "", "", "", "", "", "", "", "", "", 81.48, 
  7.13253*^6, 17.144, 26.5, 6.378, 3.833, 8827.01, 1.7, 199.128, 8.27, 5., 
  21.6, 79.602, 1.3, 74.25, 0.728}, {"PRY", "South America", "Paraguay", 
  "2020-10-04", 44182., 730., 785.429, 929., 16., 18., 6194.436, 102.348, 
  110.119, 130.248, 2.243, 2.524, 1.02, "", "", "", "", "", "", "", "", 
  2240., 288502., 40.449, 0.314, 2685., 0.376, 0.293, 3.4, "tests performed", 
  "", "", "", "", "", "", "", "", "", 81.48, 7.13253*^6, 17.144, 26.5, 6.378, 
  3.833, 8827.01, 1.7, 199.128, 8.27, 5., 21.6, 79.602, 1.3, 74.25, 0.728}, 
 {"PRY", "South America", "Paraguay", "2020-10-05", 44715., 533., 754.714, 
  947., 18., 18.429, 6269.164, 74.728, 105.813, 132.772, 2.524, 2.584, 1.02, 
  "", "", "", "", "", "", "", "", 2005., 290507., 40.73, 0.281, 2573., 0.361, 
  0.293, 3.4, "tests performed", "", "", "", "", "", "", "", "", "", 67.59, 
  7.13253*^6, 17.144, 26.5, 6.378, 3.833, 8827.01, 1.7, 199.128, 8.27, 5., 
  21.6, 79.602, 1.3, 74.25, 0.728}, {"PRY", "South America", "Paraguay", 
  "2020-10-06", 45647., 932., 792.286, 966., 19., 17.857, 6399.833, 130.669, 
  111.081, 135.436, 2.664, 2.504, 1.02, "", "", "", "", "", "", "", "", 
  2867., 293374., 41.132, 0.402, 2688., 0.377, 0.295, 3.4, "tests performed", 
  "", "", "", "", "", "", "", "", "", 67.59, 7.13253*^6, 17.144, 26.5, 6.378, 
  3.833, 8827.01, 1.7, 199.128, 8.27, 5., 21.6, 79.602, 1.3, 74.25, 0.728}, 
 {"PRY", "South America", "Paraguay", "2020-10-07", 46435., 788., 811., 989., 
  23., 18.857, 6510.313, 110.48, 113.704, 138.66, 3.225, 2.644, 1.01, "", "", 
  "", "", "", "", "", "", 3162., 296536., 41.575, 0.443, 2721., 0.381, 0.298, 
  3.4, "tests performed", "", "", "", "", "", "", "", "", "", 67.59, 
  7.13253*^6, 17.144, 26.5, 6.378, 3.833, 8827.01, 1.7, 199.128, 8.27, 5., 
  21.6, 79.602, 1.3, 74.25, 0.728}, {"PRY", "South America", "Paraguay", 
  "2020-10-08", 47316., 881., 788.143, 1012., 23., 20.429, 6633.831, 123.519, 
  110.5, 141.885, 3.225, 2.864, 1.01, "", "", "", "", "", "", "", "", 3021., 
  299557., 41.999, 0.424, 2664., 0.374, 0.296, 3.4, "tests performed", "", 
  "", "", "", "", "", "", "", "", 67.59, 7.13253*^6, 17.144, 26.5, 6.378, 
  3.833, 8827.01, 1.7, 199.128, 8.27, 5., 21.6, 79.602, 1.3, 74.25, 0.728}, 
 {"PRY", "South America", "Paraguay", "2020-10-09", 48275., 959., 798.714, 
  1045., 33., 22.143, 6768.286, 134.454, 111.982, 146.512, 4.627, 3.104, 1., 
  "", "", "", "", "", "", "", "", 3100., 302657., 42.433, 0.435, 2731., 
  0.383, 0.292, 3.4, "tests performed", "", "", "", "", "", "", "", "", "", 
  67.59, 7.13253*^6, 17.144, 26.5, 6.378, 3.833, 8827.01, 1.7, 199.128, 8.27, 
  5., 21.6, 79.602, 1.3, 74.25, 0.728}, {"PRY", "South America", "Paraguay", 
  "2020-10-10", 48978., 703., 789.429, 1065., 20., 21.714, 6866.848, 98.563, 
  110.68, 149.316, 2.804, 3.044, 0.99, "", "", "", "", "", "", "", "", 2895., 
  305552., 42.839, 0.406, 2756., 0.386, 0.286, 3.5, "tests performed", "", 
  "", "", "", "", "", "", "", "", 67.59, 7.13253*^6, 17.144, 26.5, 6.378, 
  3.833, 8827.01, 1.7, 199.128, 8.27, 5., 21.6, 79.602, 1.3, 74.25, 0.728}, 
 {"PRY", "South America", "Paraguay", "2020-10-11", 49675., 697., 784.714, 
  1077., 12., 21.143, 6964.569, 97.721, 110.019, 150.998, 1.682, 2.964, 0.99, 
  "", "", "", "", "", "", "", "", 2891., 308443., 43.245, 0.405, 2849., 
  0.399, 0.275, 3.6, "tests performed", "", "", "", "", "", "", "", "", "", 
  67.59, 7.13253*^6, 17.144, 26.5, 6.378, 3.833, 8827.01, 1.7, 199.128, 8.27, 
  5., 21.6, 79.602, 1.3, 74.25, 0.728}, {"PRY", "South America", "Paraguay", 
  "2020-10-12", 50344., 669., 804.143, 1096., 19., 21.286, 7058.365, 93.796, 
  112.743, 153.662, 2.664, 2.984, 0.98, "", "", "", "", "", "", "", "", 
  2883., 311326., 43.649, 0.404, 2974., 0.417, 0.27, 3.7, "tests performed", 
  "", "", "", "", "", "", "", "", "", 67.59, 7.13253*^6, 17.144, 26.5, 6.378, 
  3.833, 8827.01, 1.7, 199.128, 8.27, 5., 21.6, 79.602, 1.3, 74.25, 0.728}, 
 {"PRY", "South America", "Paraguay", "2020-10-13", 51197., 853., 792.857, 
  1108., 12., 20.286, 7177.958, 119.593, 111.161, 155.345, 1.682, 2.844, 
  0.97, "", "", "", "", "", "", "", "", 2727., 314053., 44.031, 0.382, 2954., 
  0.414, 0.268, 3.7, "tests performed", "", "", "", "", "", "", "", "", "", 
  67.59, 7.13253*^6, 17.144, 26.5, 6.378, 3.833, 8827.01, 1.7, 199.128, 8.27, 
  5., 21.6, 79.602, 1.3, 74.25, 0.728}, {"PRY", "South America", "Paraguay", 
  "2020-10-14", 51845., 648., 772.857, 1131., 23., 20.286, 7268.809, 90.851, 
  108.357, 158.569, 3.225, 2.844, 0.95, "", "", "", "", "", "", "", "", 
  3031., 317084., 44.456, 0.425, 2935., 0.411, 0.263, 3.8, "tests performed", 
  "", "", "", "", "", "", "", "", "", 67.59, 7.13253*^6, 17.144, 26.5, 6.378, 
  3.833, 8827.01, 1.7, 199.128, 8.27, 5., 21.6, 79.602, 1.3, 74.25, 0.728}, 
 {"PRY", "South America", "Paraguay", "2020-10-15", 52596., 751., 754.286, 
  1150., 19., 19.714, 7374.101, 105.292, 105.753, 161.233, 2.664, 2.764, 
  0.95, "", "", "", "", "", "", "", "", 2922., 320006., 44.866, 0.41, 2921., 
  0.41, 0.258, 3.9, "tests performed", "", "", "", "", "", "", "", "", "", 
  64.81, 7.13253*^6, 17.144, 26.5, 6.378, 3.833, 8827.01, 1.7, 199.128, 8.27, 
  5., 21.6, 79.602, 1.3, 74.25, 0.728}, {"PRY", "South America", "Paraguay", 
  "2020-10-16", 53482., 886., 743.857, 1165., 15., 17.143, 7498.321, 124.22, 
  104.291, 163.336, 2.103, 2.403, 0.95, "", "", "", "", "", "", "", "", 
  2972., 322978., 45.282, 0.417, 2903., 0.407, 0.256, 3.9, "tests performed", 
  "", "", "", "", "", "", "", "", "", 64.81, 7.13253*^6, 17.144, 26.5, 6.378, 
  3.833, 8827.01, 1.7, 199.128, 8.27, 5., 21.6, 79.602, 1.3, 74.25, 0.728}, 
 {"PRY", "South America", "Paraguay", "2020-10-17", 54015., 533., 719.571, 
  1179., 14., 16.286, 7573.049, 74.728, 100.886, 165.299, 1.963, 2.283, 0.94, 
  "", "", "", "", "", "", "", "", 2931., 325909., 45.693, 0.411, 2908., 
  0.408, 0.247, 4., "tests performed", "", "", "", "", "", "", "", "", "", 
  64.81, 7.13253*^6, 17.144, 26.5, 6.378, 3.833, 8827.01, 1.7, 199.128, 8.27, 
  5., 21.6, 79.602, 1.3, 74.25, 0.728}, {"PRY", "South America", "Paraguay", 
  "2020-10-18", 54724., 709., 721.286, 1188., 9., 15.857, 7672.453, 99.404, 
  101.126, 166.561, 1.262, 2.223, 0.96, "", "", "", "", "", "", "", "", 
  2691., 328600., 46.071, 0.377, 2880., 0.404, 0.25, 4., "tests performed", 
  "", "", "", "", "", "", "", "", "", 64.81, 7.13253*^6, 17.144, 26.5, 6.378, 
  3.833, 8827.01, 1.7, 199.128, 8.27, 5., 21.6, 79.602, 1.3, 74.25, 0.728}, 
 {"PRY", "South America", "Paraguay", "2020-10-19", 55452., 728., 729.714, 
  1207., 19., 15.857, 7774.52, 102.068, 102.308, 169.225, 2.664, 2.223, 0.96, 
  "", "", "", "", "", "", "", "", 2254., 330854., 46.387, 0.316, 2790., 
  0.391, 0.262, 3.8, "tests performed", "", "", "", "", "", "", "", "", "", 
  64.81, 7.13253*^6, 17.144, 26.5, 6.378, 3.833, 8827.01, 1.7, 199.128, 8.27, 
  5., 21.6, 79.602, 1.3, 74.25, 0.728}, {"PRY", "South America", "Paraguay", 
  "2020-10-20", 56073., 621., 696.571, 1231., 24., 17.571, 7861.586, 87.066, 
  97.661, 172.59, 3.365, 2.464, 0.95, "", "", "", "", "", "", "", "", 3031., 
  333885., 46.812, 0.425, 2833., 0.397, 0.246, 4.1, "tests performed", "", 
  "", "", "", "", "", "", "", "", 64.81, 7.13253*^6, 17.144, 26.5, 6.378, 
  3.833, 8827.01, 1.7, 199.128, 8.27, 5., 21.6, 79.602, 1.3, 74.25, 0.728}, 
 {"PRY", "South America", "Paraguay", "2020-10-21", 56819., 746., 710.571, 
  1250., 19., 17., 7966.177, 104.591, 99.624, 175.253, 2.664, 2.383, 0.94, 
  "", "", "", "", "", "", "", "", 2754., 336639., 47.198, 0.386, 2794., 
  0.392, 0.254, 3.9, "tests performed", "", "", "", "", "", "", "", "", "", 
  64.81, 7.13253*^6, 17.144, 26.5, 6.378, 3.833, 8827.01, 1.7, 199.128, 8.27, 
  5., 21.6, 79.602, 1.3, 74.25, 0.728}, {"PRY", "South America", "Paraguay", 
  "2020-10-22", 57526., 707., 704.286, 1262., 12., 16., 8065.301, 99.123, 
  98.743, 176.936, 1.682, 2.243, 0.93, "", "", "", "", "", "", "", "", 2838., 
  339477., 47.596, 0.398, 2782., 0.39, 0.253, 4., "tests performed", "", "", 
  "", "", "", "", "", "", "", 64.81, 7.13253*^6, 17.144, 26.5, 6.378, 3.833, 
  8827.01, 1.7, 199.128, 8.27, 5., 21.6, 79.602, 1.3, 74.25, 0.728}, 
 {"PRY", "South America", "Paraguay", "2020-10-23", 58259., 733., 682.429, 
  1278., 16., 16.143, 8168.069, 102.769, 95.678, 179.179, 2.243, 2.263, 0.93, 
  "", "", "", "", "", "", "", "", 2854., 342331., 47.996, 0.4, 2765., 0.388, 
  0.247, 4.1, "tests performed", "", "", "", "", "", "", "", "", "", 64.81, 
  7.13253*^6, 17.144, 26.5, 6.378, 3.833, 8827.01, 1.7, 199.128, 8.27, 5., 
  21.6, 79.602, 1.3, 74.25, 0.728}, {"PRY", "South America", "Paraguay", 
  "2020-10-24", 59043., 784., 718.286, 1293., 15., 16.286, 8277.988, 109.919, 
  100.706, 181.282, 2.103, 2.283, 0.94, "", "", "", "", "", "", "", "", 
  3005., 345336., 48.417, 0.421, 2775., 0.389, 0.259, 3.9, "tests performed", 
  "", "", "", "", "", "", "", "", "", 64.81, 7.13253*^6, 17.144, 26.5, 6.378, 
  3.833, 8827.01, 1.7, 199.128, 8.27, 5., 21.6, 79.602, 1.3, 74.25, 0.728}, 
 {"PRY", "South America", "Paraguay", "2020-10-25", 59594., 551., 695.714, 
  1309., 16., 17.286, 8355.24, 77.252, 97.541, 183.525, 2.243, 2.424, 0.92, 
  "", "", "", "", "", "", "", "", 2527., 347863., 48.771, 0.354, 2752., 
  0.386, 0.253, 4., "tests performed", "", "", "", "", "", "", "", "", "", 
  64.81, 7.13253*^6, 17.144, 26.5, 6.378, 3.833, 8827.01, 1.7, 199.128, 8.27, 
  5., 21.6, 79.602, 1.3, 74.25, 0.728}, {"PRY", "South America", "Paraguay", 
  "2020-10-26", 60109., 515., 665.286, 1333., 24., 18., 8427.444, 72.204, 
  93.275, 186.89, 3.365, 2.524, 0.91, "", "", "", "", "", "", "", "", 2426., 
  350289., 49.111, 0.34, 2776., 0.389, 0.24, 4.2, "tests performed", "", "", 
  "", "", "", "", "", "", "", 64.81, 7.13253*^6, 17.144, 26.5, 6.378, 3.833, 
  8827.01, 1.7, 199.128, 8.27, 5., 21.6, 79.602, 1.3, 74.25, 0.728}, 
 {"PRY", "South America", "Paraguay", "2020-10-27", 60557., 448., 640.571, 
  1347., 14., 16.571, 8490.255, 62.811, 89.81, 188.853, 1.963, 2.323, 0.9, 
  "", "", "", "", "", "", "", "", 2422., 352711., 49.451, 0.34, 2689., 0.377, 
  0.238, 4.2, "tests performed", "", "", "", "", "", "", "", "", "", 64.81, 
  7.13253*^6, 17.144, 26.5, 6.378, 3.833, 8827.01, 1.7, 199.128, 8.27, 5., 
  21.6, 79.602, 1.3, 74.25, 0.728}, {"PRY", "South America", "Paraguay", 
  "2020-10-28", 61290., 733., 638.714, 1359., 12., 15.571, 8593.024, 102.769, 
  89.549, 190.535, 1.682, 2.183, 0.91, "", "", "", "", "", "", "", "", 2842., 
  355553., 49.849, 0.398, 2702., 0.379, 0.236, 4.2, "tests performed", "", 
  "", "", "", "", "", "", "", "", 64.81, 7.13253*^6, 17.144, 26.5, 6.378, 
  3.833, 8827.01, 1.7, 199.128, 8.27, 5., 21.6, 79.602, 1.3, 74.25, 0.728}, 
 {"PRY", "South America", "Paraguay", "2020-10-29", 62050., 760., 646.286, 
  1373., 14., 15.857, 8699.578, 106.554, 90.611, 192.498, 1.963, 2.223, 0.91, 
  "", "", "", "", "", "", "", "", 3141., 358694., 50.29, 0.44, 2745., 0.385, 
  0.235, 4.2, "tests performed", "", "", "", "", "", "", "", "", "", 64.81, 
  7.13253*^6, 17.144, 26.5, 6.378, 3.833, 8827.01, 1.7, 199.128, 8.27, 5., 
  21.6, 79.602, 1.3, 74.25, 0.728}, {"PRY", "South America", "Paraguay", 
  "2020-10-30", 62596., 546., 619.571, 1387., 14., 15.571, 8776.129, 76.551, 
  86.866, 194.461, 1.963, 2.183, 0.9, "", "", "", "", "", "", "", "", 3002., 
  361696., 50.711, 0.421, 2766., 0.388, 0.224, 4.5, "tests performed", "", 
  "", "", "", "", "", "", "", "", 64.81, 7.13253*^6, 17.144, 26.5, 6.378, 
  3.833, 8827.01, 1.7, 199.128, 8.27, 5., 21.6, 79.602, 1.3, 74.25, 0.728}, 
 {"PRY", "South America", "Paraguay", "2020-10-31", 63185., 589., 591.714, 
  1404., 17., 15.857, 8858.708, 82.579, 82.96, 196.845, 2.383, 2.223, 0.91, 
  "", "", "", "", "", "", "", "", 2861., 364557., 51.112, 0.401, 2746., 
  0.385, 0.215, 4.6, "tests performed", "", "", "", "", "", "", "", "", "", 
  64.81, 7.13253*^6, 17.144, 26.5, 6.378, 3.833, 8827.01, 1.7, 199.128, 8.27, 
  5., 21.6, 79.602, 1.3, 74.25, 0.728}, {"PRY", "South America", "Paraguay", 
  "2020-11-01", 63731., 546., 591., 1418., 14., 15.571, 8935.259, 76.551, 
  82.86, 198.807, 1.963, 2.183, 0.91, "", "", "", "", "", "", "", "", 2667., 
  367224., 51.486, 0.374, 2766., 0.388, 0.214, 4.7, "tests performed", "", 
  "", "", "", "", "", "", "", "", 64.81, 7.13253*^6, 17.144, 26.5, 6.378, 
  3.833, 8827.01, 1.7, 199.128, 8.27, 5., 21.6, 79.602, 1.3, 74.25, 0.728}, 
 {"PRY", "South America", "Paraguay", "2020-11-02", 64156., 425., 578.143, 
  1429., 11., 13.714, 8994.845, 59.586, 81.057, 200.35, 1.542, 1.923, 0.91, 
  "", "", "", "", "", "", "", "", 1535., 368759., 51.701, 0.215, 2639., 0.37, 
  0.219, 4.6, "tests performed", "", "", "", "", "", "", "", "", "", 64.81, 
  7.13253*^6, 17.144, 26.5, 6.378, 3.833, 8827.01, 1.7, 199.128, 8.27, 5., 
  21.6, 79.602, 1.3, 74.25, 0.728}, {"PRY", "South America", "Paraguay", 
  "2020-11-03", 64628., 472., 581.571, 1441., 12., 13.429, 9061.02, 66.176, 
  81.538, 202.032, 1.682, 1.883, 0.9, "", "", "", "", "", "", "", "", 3003., 
  371762., 52.122, 0.421, 2722., 0.382, 0.214, 4.7, "tests performed", "", 
  "", "", "", "", "", "", "", "", 64.81, 7.13253*^6, 17.144, 26.5, 6.378, 
  3.833, 8827.01, 1.7, 199.128, 8.27, 5., 21.6, 79.602, 1.3, 74.25, 0.728}, 
 {"PRY", "South America", "Paraguay", "2020-11-04", 65258., 630., 566.857, 
  1454., 13., 13.571, 9149.348, 88.328, 79.475, 203.855, 1.823, 1.903, 0.92, 
  "", "", "", "", "", "", "", "", 2724., 374486., 52.504, 0.382, 2705., 
  0.379, 0.21, 4.8, "tests performed", "", "", "", "", "", "", "", "", "", 
  64.81, 7.13253*^6, 17.144, 26.5, 6.378, 3.833, 8827.01, 1.7, 199.128, 8.27, 
  5., 21.6, 79.602, 1.3, 74.25, 0.728}, {"PRY", "South America", "Paraguay", 
  "2020-11-05", 65778., 520., 532.571, 1462., 8., 12.714, 9222.254, 72.905, 
  74.668, 204.976, 1.122, 1.783, 0.93, "", "", "", "", "", "", "", "", 2823., 
  377309., 52.9, 0.396, 2659., 0.373, 0.2, 5., "tests performed", "", "", "", 
  "", "", "", "", "", "", 64.81, 7.13253*^6, 17.144, 26.5, 6.378, 3.833, 
  8827.01, 1.7, 199.128, 8.27, 5., 21.6, 79.602, 1.3, 74.25, 0.728}, 
 {"PRY", "South America", "Paraguay", "2020-11-06", 66481., 703., 555., 
  1472., 10., 12.143, 9320.816, 98.563, 77.813, 206.378, 1.402, 1.702, 0.95, 
  "", "", "", "", "", "", "", "", 2928., 380237., 53.31, 0.411, 2649., 0.371, 
  0.21, 4.8, "tests performed", "", "", "", "", "", "", "", "", "", 64.81, 
  7.13253*^6, 17.144, 26.5, 6.378, 3.833, 8827.01, 1.7, 199.128, 8.27, 5., 
  21.6, 79.602, 1.3, 74.25, 0.728}, {"PRY", "South America", "Paraguay", 
  "2020-11-07", 66941., 460., 536.571, 1479., 7., 10.714, 9385.309, 64.493, 
  75.229, 207.36, 0.981, 1.502, 0.96, "", "", "", "", "", "", "", "", 2635., 
  382872., 53.68, 0.369, 2616., 0.367, 0.205, 4.9, "tests performed", "", "", 
  "", "", "", "", "", "", "", 64.81, 7.13253*^6, 17.144, 26.5, 6.378, 3.833, 
  8827.01, 1.7, 199.128, 8.27, 5., 21.6, 79.602, 1.3, 74.25, 0.728}, 
 {"PRY", "South America", "Paraguay", "2020-11-08", 67589., 648., 551.143, 
  1490., 11., 10.286, 9476.161, 90.851, 77.272, 208.902, 1.542, 1.442, 0.98, 
  "", "", "", "", "", "", "", "", 2581., 385453., 54.042, 0.362, 2604., 
  0.365, 0.212, 4.7, "tests performed", "", "", "", "", "", "", "", "", "", 
  64.81, 7.13253*^6, 17.144, 26.5, 6.378, 3.833, 8827.01, 1.7, 199.128, 8.27, 
  5., 21.6, 79.602, 1.3, 74.25, 0.728}, {"PRY", "South America", "Paraguay", 
  "2020-11-09", 67948., 359., 541.714, 1502., 12., 10.429, 9526.493, 50.333, 
  75.95, 210.584, 1.682, 1.462, 0.98, "", "", "", "", "", "", "", "", 2488., 
  387941., 54.39, 0.349, 2740., 0.384, 0.198, 5.1, "tests performed", "", "", 
  "", "", "", "", "", "", "", 64.81, 7.13253*^6, 17.144, 26.5, 6.378, 3.833, 
  8827.01, 1.7, 199.128, 8.27, 5., 21.6, 79.602, 1.3, 74.25, 0.728}, 
 {"PRY", "South America", "Paraguay", "2020-11-10", 68497., 549., 552.714, 
  1516., 14., 10.714, 9603.465, 76.971, 77.492, 212.547, 1.963, 1.502, 0.99, 
  "", "", "", "", "", "", "", "", 2239., 390180., 54.704, 0.314, 2631., 
  0.369, 0.21, 4.8, "tests performed", "", "", "", "", "", "", "", "", "", 
  64.81, 7.13253*^6, 17.144, 26.5, 6.378, 3.833, 8827.01, 1.7, 199.128, 8.27, 
  5., 21.6, 79.602, 1.3, 74.25, 0.728}, {"PRY", "South America", "Paraguay", 
  "2020-11-11", 69106., 609., 549.714, 1532., 16., 11.143, 9688.848, 85.383, 
  77.071, 214.791, 2.243, 1.562, 1., "", "", "", "", "", "", "", "", 2696., 
  392876., 55.082, 0.378, 2627., 0.368, 0.209, 4.8, "tests performed", "", 
  "", "", "", "", "", "", "", "", 64.81, 7.13253*^6, 17.144, 26.5, 6.378, 
  3.833, 8827.01, 1.7, 199.128, 8.27, 5., 21.6, 79.602, 1.3, 74.25, 0.728}, 
 {"PRY", "South America", "Paraguay", "2020-11-12", 69653., 547., 553.571, 
  1543., 11., 11.571, 9765.539, 76.691, 77.612, 216.333, 1.542, 1.622, 1.02, 
  "", "", "", "", "", "", "", "", 2642., 395518., 55.453, 0.37, 2601., 0.365, 
  0.213, 4.7, "tests performed", "", "", "", "", "", "", "", "", "", 64.81, 
  7.13253*^6, 17.144, 26.5, 6.378, 3.833, 8827.01, 1.7, 199.128, 8.27, 5., 
  21.6, 79.602, 1.3, 74.25, 0.728}, {"PRY", "South America", "Paraguay", 
  "2020-11-13", 70392., 739., 558.714, 1556., 13., 12., 9869.149, 103.61, 
  78.333, 218.155, 1.823, 1.682, 1.06, "", "", "", "", "", "", "", "", 2910., 
  398428., 55.861, 0.408, 2599., 0.364, 0.215, 4.7, "tests performed", "", 
  "", "", "", "", "", "", "", "", 64.81, 7.13253*^6, 17.144, 26.5, 6.378, 
  3.833, 8827.01, 1.7, 199.128, 8.27, 5., 21.6, 79.602, 1.3, 74.25, 0.728}, 
 {"PRY", "South America", "Paraguay", "2020-11-14", 71065., 673., 589.143, 
  1569., 13., 12.857, 9963.505, 94.356, 82.599, 219.978, 1.823, 1.803, 1.07, 
  "", "", "", "", "", "", "", "", 2589., 401017., 56.224, 0.363, 2592., 
  0.363, 0.227, 4.4, "tests performed", "", "", "", "", "", "", "", "", "", 
  61.11, 7.13253*^6, 17.144, 26.5, 6.378, 3.833, 8827.01, 1.7, 199.128, 8.27, 
  5., 21.6, 79.602, 1.3, 74.25, 0.728}, {"PRY", "South America", "Paraguay", 
  "2020-11-15", 71574., 509., 569.286, 1587., 18., 13.857, 10034.868, 71.363, 
  79.815, 222.502, 2.524, 1.943, 1.08, "", "", "", "", "", "", "", "", 1547., 
  402564., 56.441, 0.217, 2444., 0.343, 0.233, 4.3, "tests performed", "", 
  "", "", "", "", "", "", "", "", 61.11, 7.13253*^6, 17.144, 26.5, 6.378, 
  3.833, 8827.01, 1.7, 199.128, 8.27, 5., 21.6, 79.602, 1.3, 74.25, 0.728}, 
 {"PRY", "South America", "Paraguay", "2020-11-16", 72099., 525., 593., 
  1602., 15., 14.286, 10108.475, 73.606, 83.14, 224.605, 2.103, 2.003, 1.09, 
  "", "", "", "", "", "", "", "", 3252., 405816., 56.897, 0.456, 2554., 
  0.358, 0.232, 4.3, "tests performed", "", "", "", "", "", "", "", "", "", 
  66.67, 7.13253*^6, 17.144, 26.5, 6.378, 3.833, 8827.01, 1.7, 199.128, 8.27, 
  5., 21.6, 79.602, 1.3, 74.25, 0.728}, {"PRY", "South America", "Paraguay", 
  "2020-11-17", 72857., 758., 622.857, 1613., 11., 13.857, 10214.748, 
  106.274, 87.326, 226.147, 1.542, 1.943, 1.11, "", "", "", "", "", "", "", 
  "", 2901., 408717., 57.303, 0.407, 2648., 0.371, 0.235, 4.3, 
  "tests performed", "", "", "", "", "", "", "", "", "", 63.89, 7.13253*^6, 
  17.144, 26.5, 6.378, 3.833, 8827.01, 1.7, 199.128, 8.27, 5., 21.6, 79.602, 
  1.3, 74.25, 0.728}, {"PRY", "South America", "Paraguay", "2020-11-18", 
  73639., 782., 647.571, 1624., 11., 13.143, 10324.387, 109.639, 90.791, 
  227.689, 1.542, 1.843, 1.11, "", "", "", "", "", "", "", "", 3010., 
  411727., 57.725, 0.422, 2693., 0.378, 0.24, 4.2, "tests performed", "", "", 
  "", "", "", "", "", "", "", 63.89, 7.13253*^6, 17.144, 26.5, 6.378, 3.833, 
  8827.01, 1.7, 199.128, 8.27, 5., 21.6, 79.602, 1.3, 74.25, 0.728}, 
 {"PRY", "South America", "Paraguay", "2020-11-19", 74495., 856., 691.714, 
  1636., 12., 13.286, 10444.401, 120.014, 96.98, 229.372, 1.682, 1.863, 1.11, 
  "", "", "", "", "", "", "", "", 3261., 414988., 58.182, 0.457, 2781., 0.39, 
  0.249, 4., "tests performed", "", "", "", "", "", "", "", "", "", 63.89, 
  7.13253*^6, 17.144, 26.5, 6.378, 3.833, 8827.01, 1.7, 199.128, 8.27, 5., 
  21.6, 79.602, 1.3, 74.25, 0.728}, {"PRY", "South America", "Paraguay", 
  "2020-11-20", 75058., 563., 666.571, 1647., 11., 13., 10523.335, 78.934, 
  93.455, 230.914, 1.542, 1.823, 1.09, "", "", "", "", "", "", "", "", 2522., 
  417510., 58.536, 0.354, 2726., 0.382, 0.245, 4.1, "tests performed", "", 
  "", "", "", "", "", "", "", "", 63.89, 7.13253*^6, 17.144, 26.5, 6.378, 
  3.833, 8827.01, 1.7, 199.128, 8.27, 5., 21.6, 79.602, 1.3, 74.25, 0.728}, 
 {"PRY", "South America", "Paraguay", "2020-11-21", 75857., 799., 684.571, 
  1652., 5., 11.857, 10635.357, 112.022, 95.979, 231.615, 0.701, 1.662, 1.11, 
  "", "", "", "", "", "", "", "", 2748., 420258., 58.921, 0.385, 2749., 
  0.385, 0.249, 4., "tests performed", "", "", "", "", "", "", "", "", "", 
  63.89, 7.13253*^6, 17.144, 26.5, 6.378, 3.833, 8827.01, 1.7, 199.128, 8.27, 
  5., 21.6, 79.602, 1.3, 74.25, 0.728}, {"PRY", "South America", "Paraguay", 
  "2020-11-22", 76476., 619., 700.286, 1657., 5., 10., 10722.142, 86.785, 
  98.182, 232.316, 0.701, 1.402, 1.11, "", "", "", "", "", "", "", "", 2884., 
  423142., 59.326, 0.404, 2940., 0.412, 0.238, 4.2, "tests performed", "", 
  "", "", "", "", "", "", "", "", 63.89, 7.13253*^6, 17.144, 26.5, 6.378, 
  3.833, 8827.01, 1.7, 199.128, 8.27, 5., 21.6, 79.602, 1.3, 74.25, 0.728}, 
 {"PRY", "South America", "Paraguay", "2020-11-23", 77072., 596., 710.429, 
  1665., 8., 9., 10805.703, 83.561, 99.604, 233.438, 1.122, 1.262, 1.11, "", 
  "", "", "", "", "", "", "", 2760., 425902., 59.713, 0.387, 2869., 0.402, 
  0.248, 4., "tests performed", "", "", "", "", "", "", "", "", "", 63.89, 
  7.13253*^6, 17.144, 26.5, 6.378, 3.833, 8827.01, 1.7, 199.128, 8.27, 5., 
  21.6, 79.602, 1.3, 74.25, 0.728}, {"PRY", "South America", "Paraguay", 
  "2020-11-24", 77891., 819., 719.143, 1677., 12., 9.143, 10920.529, 114.826, 
  100.826, 235.12, 1.682, 1.282, 1.11, "", "", "", "", "", "", "", "", 3010., 
  428912., 60.135, 0.422, 2885., 0.404, 0.249, 4., "tests performed", "", "", 
  "", "", "", "", "", "", "", 63.89, 7.13253*^6, 17.144, 26.5, 6.378, 3.833, 
  8827.01, 1.7, 199.128, 8.27, 5., 21.6, 79.602, 1.3, 74.25, 0.728}, 
 {"PRY", "South America", "Paraguay", "2020-11-25", 78878., 987., 748.429, 
  1691., 14., 9.571, 11058.909, 138.38, 104.932, 237.083, 1.963, 1.342, 1.11, 
  "", "", "", "", "", "", "", "", 3136., 432048., 60.574, 0.44, 2903., 0.407, 
  0.258, 3.9, "tests performed", "", "", "", "", "", "", "", "", "", 63.89, 
  7.13253*^6, 17.144, 26.5, 6.378, 3.833, 8827.01, 1.7, 199.128, 8.27, 5., 
  21.6, 79.602, 1.3, 74.25, 0.728}, {"PRY", "South America", "Paraguay", 
  "2020-11-26", 79517., 639., 717.429, 1704., 13., 9.714, 11148.498, 89.59, 
  100.585, 238.905, 1.823, 1.362, 1.09, "", "", "", "", "", "", "", "", 
  3619., 435667., 61.082, 0.507, 2954., 0.414, 0.243, 4.1, "tests performed", 
  "", "", "", "", "", "", "", "", "", 63.89, 7.13253*^6, 17.144, 26.5, 6.378, 
  3.833, 8827.01, 1.7, 199.128, 8.27, 5., 21.6, 79.602, 1.3, 74.25, 0.728}, 
 {"PRY", "South America", "Paraguay", "2020-11-27", 80436., 919., 768.286, 
  1720., 16., 10.429, 11277.345, 128.846, 107.716, 241.149, 2.243, 1.462, 
  1.1, "", "", "", "", "", "", "", "", 3508., 439175., 61.574, 0.492, 3095., 
  0.434, 0.248, 4., "tests performed", "", "", "", "", "", "", "", "", "", 
  63.89, 7.13253*^6, 17.144, 26.5, 6.378, 3.833, 8827.01, 1.7, 199.128, 8.27, 
  5., 21.6, 79.602, 1.3, 74.25, 0.728}, {"PRY", "South America", "Paraguay", 
  "2020-11-28", 81131., 695., 753.429, 1731., 11., 11.286, 11374.786, 97.441, 
  105.633, 242.691, 1.542, 1.582, 1.1, "", "", "", "", "", "", "", "", 3657., 
  442832., 62.086, 0.513, 3225., 0.452, 0.234, 4.3, "tests performed", "", 
  "", "", "", "", "", "", "", "", 63.89, 7.13253*^6, 17.144, 26.5, 6.378, 
  3.833, 8827.01, 1.7, 199.128, 8.27, 5., 21.6, 79.602, 1.3, 74.25, 0.728}, 
 {"PRY", "South America", "Paraguay", "2020-11-29", 81906., 775., 775.714, 
  1743., 12., 12.286, 11483.443, 108.657, 108.757, 244.373, 1.682, 1.722, 
  1.11, "", "", "", "", "", "", "", "", 3154., 445986., 62.528, 0.442, 3263., 
  0.457, 0.238, 4.2, "tests performed", "", "", "", "", "", "", "", "", "", 
  63.89, 7.13253*^6, 17.144, 26.5, 6.378, 3.833, 8827.01, 1.7, 199.128, 8.27, 
  5., 21.6, 79.602, 1.3, 74.25, 0.728}, {"PRY", "South America", "Paraguay", 
  "2020-11-30", 82424., 518., 764.571, 1756., 13., 13., 11556.068, 72.625, 
  107.195, 246.196, 1.823, 1.823, 1.11, "", "", "", "", "", "", "", "", 
  3071., 449057., 62.959, 0.431, 3308., 0.464, 0.231, 4.3, "tests performed", 
  "", "", "", "", "", "", "", "", "", 63.89, 7.13253*^6, 17.144, 26.5, 6.378, 
  3.833, 8827.01, 1.7, 199.128, 8.27, 5., 21.6, 79.602, 1.3, 74.25, 0.728}, 
 {"PRY", "South America", "Paraguay", "2020-12-01", 83479., 1055., 798.286, 
  1771., 15., 13.429, 11703.982, 147.914, 111.922, 248.299, 2.103, 1.883, 
  1.12, "", "", "", "", "", "", "", "", 3794., 452851., 63.491, 0.532, 3420., 
  0.479, 0.233, 4.3, "tests performed", "", "", "", "", "", "", "", "", "", 
  63.89, 7.13253*^6, 17.144, 26.5, 6.378, 3.833, 8827.01, 1.7, 199.128, 8.27, 
  5., 21.6, 79.602, 1.3, 74.25, 0.728}, {"PRY", "South America", "Paraguay", 
  "2020-12-02", 84482., 1003., 800.571, 1783., 12., 13.143, 11844.605, 
  140.623, 112.242, 249.981, 1.682, 1.843, 1.12, "", "", "", "", "", "", "", 
  "", 4065., 456916., 64.061, 0.57, 3553., 0.498, 0.225, 4.4, 
  "tests performed", "", "", "", "", "", "", "", "", "", 63.89, 7.13253*^6, 
  17.144, 26.5, 6.378, 3.833, 8827.01, 1.7, 199.128, 8.27, 5., 21.6, 79.602, 
  1.3, 74.25, 0.728}, {"PRY", "South America", "Paraguay", "2020-12-03", 
  85477., 995., 851.429, 1796., 13., 13.143, 11984.107, 139.502, 119.373, 
  251.804, 1.823, 1.843, 1.1, "", "", "", "", "", "", "", "", 4195., 461111., 
  64.649, 0.588, 3635., 0.51, 0.234, 4.3, "tests performed", "", "", "", "", 
  "", "", "", "", "", 63.89, 7.13253*^6, 17.144, 26.5, 6.378, 3.833, 8827.01, 
  1.7, 199.128, 8.27, 5., 21.6, 79.602, 1.3, 74.25, 0.728}, 
 {"PRY", "South America", "Paraguay", "2020-12-04", 86499., 1022., 866.143, 
  1813., 17., 13.286, 12127.394, 143.287, 121.436, 254.188, 2.383, 1.863, 
  1.08, "", "", "", "", "", "", "", "", 4155., 465266., 65.232, 0.583, 3727., 
  0.523, 0.232, 4.3, "tests performed", "", "", "", "", "", "", "", "", "", 
  63.89, 7.13253*^6, 17.144, 26.5, 6.378, 3.833, 8827.01, 1.7, 199.128, 8.27, 
  5., 21.6, 79.602, 1.3, 74.25, 0.728}, {"PRY", "South America", "Paraguay", 
  "2020-12-05", 87213., 714., 868.857, 1833., 20., 14.571, 12227.499, 
  100.105, 121.816, 256.992, 2.804, 2.043, 1.06, "", "", "", "", "", "", "", 
  "", 4080., 469346., 65.804, 0.572, 3788., 0.531, 0.229, 4.4, 
  "tests performed", "", "", "", "", "", "", "", "", "", 58.33, 7.13253*^6, 
  17.144, 26.5, 6.378, 3.833, 8827.01, 1.7, 199.128, 8.27, 5., 21.6, 79.602, 
  1.3, 74.25, 0.728}, {"PRY", "South America", "Paraguay", "2020-12-06", 
  87920., 707., 859.143, 1853., 20., 15.714, 12326.622, 99.123, 120.454, 
  259.796, 2.804, 2.203, 1.04, "", "", "", "", "", "", "", "", 4092., 
  473438., 66.377, 0.574, 3922., 0.55, 0.219, 4.6, "tests performed", "", "", 
  "", "", "", "", "", "", "", 58.33, 7.13253*^6, 17.144, 26.5, 6.378, 3.833, 
  8827.01, 1.7, 199.128, 8.27, 5., 21.6, 79.602, 1.3, 74.25, 0.728}, 
 {"PRY", "South America", "Paraguay", "2020-12-07", 88723., 803., 899.857, 
  1872., 19., 16.571, 12439.205, 112.583, 126.162, 262.459, 2.664, 2.323, 
  1.03, "", "", "", "", "", "", "", "", 3912., 477350., 66.926, 0.548, 4042., 
  0.567, 0.223, 4.5, "tests performed", "", "", "", "", "", "", "", "", "", 
  58.33, 7.13253*^6, 17.144, 26.5, 6.378, 3.833, 8827.01, 1.7, 199.128, 8.27, 
  5., 21.6, 79.602, 1.3, 74.25, 0.728}, {"PRY", "South America", "Paraguay", 
  "2020-12-08", 89421., 698., 848.857, 1887., 15., 16.571, 12537.066, 97.861, 
  119.012, 264.563, 2.103, 2.323, 1., "", "", "", "", "", "", "", "", 3830., 
  481180., 67.463, 0.537, 4047., 0.567, 0.21, 4.8, "tests performed", "", "", 
  "", "", "", "", "", "", "", 58.33, 7.13253*^6, 17.144, 26.5, 6.378, 3.833, 
  8827.01, 1.7, 199.128, 8.27, 5., 21.6, 79.602, 1.3, 74.25, 0.728}, 
 {"PRY", "South America", "Paraguay", "2020-12-09", 90146., 725., 809.143, 
  1901., 14., 16.857, 12638.713, 101.647, 113.444, 266.525, 1.963, 2.363, 1., 
  "", "", "", "", "", "", "", "", 3920., 485100., 68.012, 0.55, 4026., 0.564, 
  0.201, 5., "tests performed", "", "", "", "", "", "", "", "", "", 58.33, 
  7.13253*^6, 17.144, 26.5, 6.378, 3.833, 8827.01, 1.7, 199.128, 8.27, 5., 
  21.6, 79.602, 1.3, 74.25, 0.728}, {"PRY", "South America", "Paraguay", 
  "2020-12-10", 90958., 812., 783., 1914., 13., 16.857, 12752.558, 113.845, 
  109.779, 268.348, 1.823, 2.363, 1.02, "", "", "", "", "", "", "", "", 
  3970., 489070., 68.569, 0.557, 3994., 0.56, 0.196, 5.1, "tests performed", 
  "", "", "", "", "", "", "", "", "", 58.33, 7.13253*^6, 17.144, 26.5, 6.378, 
  3.833, 8827.01, 1.7, 199.128, 8.27, 5., 21.6, 79.602, 1.3, 74.25, 0.728}, 
 {"PRY", "South America", "Paraguay", "2020-12-11", 92113., 1155., 802., 
  1927., 13., 16.286, 12914.492, 161.934, 112.443, 270.171, 1.823, 2.283, 
  1.04, "", "", "", "", "", "", "", "", 4010., 493080., 69.131, 0.562, 3973., 
  0.557, 0.202, 5., "tests performed", "", "", "", "", "", "", "", "", "", 
  58.33, 7.13253*^6, 17.144, 26.5, 6.378, 3.833, 8827.01, 1.7, 199.128, 8.27, 
  5., 21.6, 79.602, 1.3, 74.25, 0.728}, {"PRY", "South America", "Paraguay", 
  "2020-12-12", 92913., 800., 814.286, 1937., 10., 14.857, 13026.654, 
  112.162, 114.165, 271.573, 1.402, 2.083, 1.04, "", "", "", "", "", "", "", 
  "", 3810., 496890., 69.665, 0.534, 3935., 0.552, 0.207, 4.8, 
  "tests performed", "", "", "", "", "", "", "", "", "", 58.33, 7.13253*^6, 
  17.144, 26.5, 6.378, 3.833, 8827.01, 1.7, 199.128, 8.27, 5., 21.6, 79.602, 
  1.3, 74.25, 0.728}, {"PRY", "South America", "Paraguay", "2020-12-13", 
  93582., 669., 808.857, 1953., 16., 14.286, 13120.45, 93.796, 113.404, 
  273.816, 2.243, 2.003, 1.04, "", "", "", "", "", "", "", "", 3854., 
  500744., 70.206, 0.54, 3901., 0.547, 0.207, 4.8, "tests performed", "", "", 
  "", "", "", "", "", "", "", 58.33, 7.13253*^6, 17.144, 26.5, 6.378, 3.833, 
  8827.01, 1.7, 199.128, 8.27, 5., 21.6, 79.602, 1.3, 74.25, 0.728}, 
 {"PRY", "South America", "Paraguay", "2020-12-14", 94223., 641., 785.714, 
  1971., 18., 14.143, 13210.319, 89.87, 110.159, 276.34, 2.524, 1.983, 1.04, 
  "", "", "", "", "", "", "", "", 3540., 504284., 70.702, 0.496, 3848., 0.54, 
  0.204, 4.9, "tests performed", "", "", "", "", "", "", "", "", "", 58.33, 
  7.13253*^6, 17.144, 26.5, 6.378, 3.833, 8827.01, 1.7, 199.128, 8.27, 5., 
  21.6, 79.602, 1.3, 74.25, 0.728}, {"PRY", "South America", "Paraguay", 
  "2020-12-15", 95353., 1130., 847.429, 1991., 20., 14.857, 13368.749, 
  158.429, 118.812, 279.144, 2.804, 2.083, 1.05, "", "", "", "", "", "", "", 
  "", 3510., 507794., 71.194, 0.492, 3802., 0.533, 0.223, 4.5, 
  "tests performed", "", "", "", "", "", "", "", "", "", 58.33, 7.13253*^6, 
  17.144, 26.5, 6.378, 3.833, 8827.01, 1.7, 199.128, 8.27, 5., 21.6, 79.602, 
  1.3, 74.25, 0.728}, {"PRY", "South America", "Paraguay", "2020-12-16", 
  96209., 856., 866.143, 2014., 23., 16.143, 13488.762, 120.014, 121.436, 
  282.368, 3.225, 2.263, 1.03, "", "", "", "", "", "", "", "", 3724., 
  511518., 71.716, 0.522, 3774., 0.529, 0.23, 4.4, "tests performed", "", "", 
  "", "", "", "", "", "", "", 58.33, 7.13253*^6, 17.144, 26.5, 6.378, 3.833, 
  8827.01, 1.7, 199.128, 8.27, 5., 21.6, 79.602, 1.3, 74.25, 0.728}, 
 {"PRY", "South America", "Paraguay", "2020-12-17", 97028., 819., 867.143, 
  2032., 18., 16.857, 13603.588, 114.826, 121.576, 284.892, 2.524, 2.363, 
  1.03, "", "", "", "", "", "", "", "", 3627., 515145., 72.225, 0.509, 3725., 
  0.522, 0.233, 4.3, "tests performed", "", "", "", "", "", "", "", "", "", 
  52.78, 7.13253*^6, 17.144, 26.5, 6.378, 3.833, 8827.01, 1.7, 199.128, 8.27, 
  5., 21.6, 79.602, 1.3, 74.25, 0.728}, {"PRY", "South America", "Paraguay", 
  "2020-12-18", 98296., 1268., 883.286, 2050., 18., 17.571, 13781.365, 
  177.777, 123.839, 287.416, 2.524, 2.464, 1.04, "", "", "", "", "", "", "", 
  "", 3880., 519025., 72.769, 0.544, 3706., 0.52, 0.238, 4.2, 
  "tests performed", "", "", "", "", "", "", "", "", "", 52.78, 7.13253*^6, 
  17.144, 26.5, 6.378, 3.833, 8827.01, 1.7, 199.128, 8.27, 5., 21.6, 79.602, 
  1.3, 74.25, 0.728}, {"PRY", "South America", "Paraguay", "2020-12-19", 
  99157., 861., 892., 2072., 22., 19.286, 13902.08, 120.715, 125.061, 290.5, 
  3.084, 2.704, 1.02, "", "", "", "", "", "", "", "", 3761., 522786., 73.296, 
  0.527, 3699., 0.519, 0.241, 4.1, "tests performed", "", "", "", "", "", "", 
  "", "", "", 52.78, 7.13253*^6, 17.144, 26.5, 6.378, 3.833, 8827.01, 1.7, 
  199.128, 8.27, 5., 21.6, 79.602, 1.3, 74.25, 0.728}, 
 {"PRY", "South America", "Paraguay", "2020-12-20", 99789., 632., 886.714, 
  2088., 16., 19.286, 13990.688, 88.608, 124.32, 292.743, 2.243, 2.704, 1., 
  "", "", "", "", "", "", "", "", 3244., 526030., 73.751, 0.455, 3612., 
  0.506, 0.245, 4.1, "tests performed", "", "", "", "", "", "", "", "", "", 
  52.78, 7.13253*^6, 17.144, 26.5, 6.378, 3.833, 8827.01, 1.7, 199.128, 8.27, 
  5., 21.6, 79.602, 1.3, 74.25, 0.728}, {"PRY", "South America", "Paraguay", 
  "2020-12-21", 100612., 823., 912.714, 2103., 15., 18.857, 14106.075, 
  115.387, 127.965, 294.846, 2.103, 2.644, 0.98, "", "", "", "", "", "", "", 
  "", 3683., 529713., 74.267, 0.516, 3633., 0.509, 0.251, 4., 
  "tests performed", "", "", "", "", "", "", "", "", "", 52.78, 7.13253*^6, 
  17.144, 26.5, 6.378, 3.833, 8827.01, 1.7, 199.128, 8.27, 5., 21.6, 79.602, 
  1.3, 74.25, 0.728}, {"PRY", "South America", "Paraguay", "2020-12-22", 
  101544., 932., 884.429, 2120., 17., 18.429, 14236.743, 130.669, 123.999, 
  297.23, 2.383, 2.584, 0.95, "", "", "", "", "", "", "", "", 3568., 533281., 
  74.767, 0.5, 3641., 0.51, 0.243, 4.1, "tests performed", "", "", "", "", 
  "", "", "", "", "", 52.78, 7.13253*^6, 17.144, 26.5, 6.378, 3.833, 8827.01, 
  1.7, 199.128, 8.27, 5., 21.6, 79.602, 1.3, 74.25, 0.728}, 
 {"PRY", "South America", "Paraguay", "2020-12-23", 102371., 827., 880.286, 
  2138., 18., 17.714, 14352.691, 115.948, 123.418, 299.753, 2.524, 2.484, 
  0.92, "", "", "", "", "", "", "", "", 3549., 536830., 75.265, 0.498, 3616., 
  0.507, 0.243, 4.1, "tests performed", "", "", "", "", "", "", "", "", "", 
  52.78, 7.13253*^6, 17.144, 26.5, 6.378, 3.833, 8827.01, 1.7, 199.128, 8.27, 
  5., 21.6, 79.602, 1.3, 74.25, 0.728}, {"PRY", "South America", "Paraguay", 
  "2020-12-24", 103329., 958., 900.143, 2154., 16., 17.429, 14487.005, 
  134.314, 126.202, 301.997, 2.243, 2.444, 0.89, "", "", "", "", "", "", "", 
  "", 3627., 540457., 75.774, 0.509, 3616., 0.507, 0.249, 4., 
  "tests performed", "", "", "", "", "", "", "", "", "", 52.78, 7.13253*^6, 
  17.144, 26.5, 6.378, 3.833, 8827.01, 1.7, 199.128, 8.27, 5., 21.6, 79.602, 
  1.3, 74.25, 0.728}, {"PRY", "South America", "Paraguay", "2020-12-25", 
  103888., 559., 798.857, 2154., 0., 14.857, 14565.379, 78.373, 112.002, 
  301.997, 0., 2.083, 0.86, "", "", "", "", "", "", "", "", 3911., 544368., 
  76.322, 0.548, 3620., 0.508, 0.221, 4.5, "tests performed", "", "", "", "", 
  "", "", "", "", "", 52.78, 7.13253*^6, 17.144, 26.5, 6.378, 3.833, 8827.01, 
  1.7, 199.128, 8.27, 5., 21.6, 79.602, 1.3, 74.25, 0.728}, 
 {"PRY", "South America", "Paraguay", "2020-12-26", 104162., 274., 715., 
  2174., 20., 14.571, 14603.794, 38.416, 100.245, 304.801, 2.804, 2.043, 
  0.86, "", "", "", "", "", "", "", "", 1745., 546113., 76.567, 0.245, 3332., 
  0.467, 0.215, 4.7, "tests performed", "", "", "", "", "", "", "", "", "", 
  52.78, 7.13253*^6, 17.144, 26.5, 6.378, 3.833, 8827.01, 1.7, 199.128, 8.27, 
  5., 21.6, 79.602, 1.3, 74.25, 0.728}, {"PRY", "South America", "Paraguay", 
  "2020-12-27", 104422., 260., 661.857, 2188., 14., 14.286, 14640.247, 
  36.453, 92.794, 306.764, 1.963, 2.003, 0.89, "", "", "", "", "", "", "", 
  "", 2150., 548263., 76.868, 0.301, 3176., 0.445, 0.208, 4.8, 
  "tests performed", "", "", "", "", "", "", "", "", "", 52.78, 7.13253*^6, 
  17.144, 26.5, 6.378, 3.833, 8827.01, 1.7, 199.128, 8.27, 5., 21.6, 79.602, 
  1.3, 74.25, 0.728}, {"PRY", "South America", "Paraguay", "2020-12-28", 
  105374., 952., 680.286, 2202., 14., 14.143, 14773.72, 133.473, 95.378, 
  308.726, 1.963, 1.983, 0.94, "", "", "", "", "", "", "", "", 2927., 
  551190., 77.278, 0.41, 3068., 0.43, 0.222, 4.5, "tests performed", "", "", 
  "", "", "", "", "", "", "", 52.78, 7.13253*^6, 17.144, 26.5, 6.378, 3.833, 
  8827.01, 1.7, 199.128, 8.27, 5., 21.6, 79.602, 1.3, 74.25, 0.728}, 
 {"PRY", "South America", "Paraguay", "2020-12-29", 106136., 762., 656., 
  2220., 18., 14.286, 14880.554, 106.834, 91.973, 311.25, 2.524, 2.003, 0.95, 
  "", "", "", "", "", "", "", "", 3297., 554487., 77.741, 0.462, 3029., 
  0.425, 0.217, 4.6, "tests performed", "", "", "", "", "", "", "", "", "", 
  52.78, 7.13253*^6, 17.144, 26.5, 6.378, 3.833, 8827.01, 1.7, 199.128, 8.27, 
  5., 21.6, 79.602, 1.3, 74.25, 0.728}, {"PRY", "South America", "Paraguay", 
  "2020-12-30", 106958., 822., 655.286, 2242., 22., 14.857, 14995.801, 
  115.247, 91.873, 314.334, 3.084, 2.083, 0.96, "", "", "", "", "", "", "", 
  "", 2628., 557115., 78.109, 0.368, 2898., 0.406, 0.226, 4.4, 
  "tests performed", "", "", "", "", "", "", "", "", "", 52.78, 7.13253*^6, 
  17.144, 26.5, 6.378, 3.833, 8827.01, 1.7, 199.128, 8.27, 5., 21.6, 79.602, 
  1.3, 74.25, 0.728}, {"PRY", "South America", "Paraguay", "2020-12-31", 
  107932., 974., 657.571, 2262., 20., 15.429, 15132.358, 136.557, 92.193, 
  317.139, 2.804, 2.163, 0.95, "", "", "", "", "", "", "", "", 3274., 
  560389., 78.568, 0.459, 2847., 0.399, 0.231, 4.3, "tests performed", "", 
  "", "", "", "", "", "", "", "", 52.78, 7.13253*^6, 17.144, 26.5, 6.378, 
  3.833, 8827.01, 1.7, 199.128, 8.27, 5., 21.6, 79.602, 1.3, 74.25, 0.728}, 
 {"PRY", "South America", "Paraguay", "2021-01-01", 108349., 417., 637.286, 
  2262., 0., 15.429, 15190.823, 58.465, 89.349, 317.139, 0., 2.163, 0.93, "", 
  "", "", "", "", "", "", "", 3107., 563496., 79.004, 0.436, 2733., 0.383, 
  0.233, 4.3, "tests performed", "", "", "", "", "", "", "", "", "", 52.78, 
  7.13253*^6, 17.144, 26.5, 6.378, 3.833, 8827.01, 1.7, 199.128, 8.27, 5., 
  21.6, 79.602, 1.3, 74.25, 0.728}, {"PRY", "South America", "Paraguay", 
  "2021-01-02", 108718., 369., 650.857, 2279., 17., 15., 15242.558, 51.735, 
  91.252, 319.522, 2.383, 2.103, 0.96, "", "", "", "", "", "", "", "", 1040., 
  564536., 79.149, 0.146, 2632., 0.369, 0.247, 4., "tests performed", "", "", 
  "", "", "", "", "", "", "", 52.78, 7.13253*^6, 17.144, 26.5, 6.378, 3.833, 
  8827.01, 1.7, 199.128, 8.27, 5., 21.6, 79.602, 1.3, 74.25, 0.728}, 
 {"PRY", "South America", "Paraguay", "2021-01-03", 109073., 355., 664.429, 
  2292., 13., 14.857, 15292.33, 49.772, 93.155, 321.345, 1.823, 2.083, 1.01, 
  "", "", "", "", "", "", "", "", 1267., 565803., 79.327, 0.178, 2506., 
  0.351, 0.265, 3.8, "tests performed", "", "", "", "", "", "", "", "", "", 
  52.78, 7.13253*^6, 17.144, 26.5, 6.378, 3.833, 8827.01, 1.7, 199.128, 8.27, 
  5., 21.6, 79.602, 1.3, 74.25, 0.728}, {"PRY", "South America", "Paraguay", 
  "2021-01-04", 109837., 764., 637.571, 2305., 13., 14.714, 15399.445, 
  107.115, 89.389, 323.167, 1.823, 2.063, 1.08, "", "", "", "", "", "", "", 
  "", 2568., 568371., 79.687, 0.36, 2454., 0.344, 0.26, 3.8, 
  "tests performed", "", "", "", "", "", "", "", "", "", 52.78, 7.13253*^6, 
  17.144, 26.5, 6.378, 3.833, 8827.01, 1.7, 199.128, 8.27, 5., 21.6, 79.602, 
  1.3, 74.25, 0.728}, {"PRY", "South America", "Paraguay", "2021-01-05", 
  110796., 959., 665.714, 2321., 16., 14.429, 15533.899, 134.454, 93.335, 
  325.41, 2.243, 2.023, 1.13, "", "", "", "", "", "", "", "", 2844., 571215., 
  80.086, 0.399, 2390., 0.335, 0.279, 3.6, "tests performed", "", "", "", "", 
  "", "", "", "", "", 52.78, 7.13253*^6, 17.144, 26.5, 6.378, 3.833, 8827.01, 
  1.7, 199.128, 8.27, 5., 21.6, 79.602, 1.3, 74.25, 0.728}, 
 {"PRY", "South America", "Paraguay", "2021-01-06", 111694., 898., 676.571, 
  2337., 16., 13.571, 15659.801, 125.902, 94.857, 327.654, 2.243, 1.903, 
  1.16, "", "", "", "", "", "", "", "", 3011., 574226., 80.508, 0.422, 2444., 
  0.343, 0.277, 3.6, "tests performed", "", "", "", "", "", "", "", "", "", 
  52.78, 7.13253*^6, 17.144, 26.5, 6.378, 3.833, 8827.01, 1.7, 199.128, 8.27, 
  5., 21.6, 79.602, 1.3, 74.25, 0.728}, {"PRY", "South America", "Paraguay", 
  "2021-01-07", 112856., 1162., 703.429, 2352., 15., 12.857, 15822.716, 
  162.916, 98.623, 329.757, 2.103, 1.803, 1.18, "", "", "", "", "", "", "", 
  "", 3003., 577229., 80.929, 0.421, 2406., 0.337, 0.292, 3.4, 
  "tests performed", "", "", "", "", "", "", "", "", "", 52.78, 7.13253*^6, 
  17.144, 26.5, 6.378, 3.833, 8827.01, 1.7, 199.128, 8.27, 5., 21.6, 79.602, 
  1.3, 74.25, 0.728}, {"PRY", "South America", "Paraguay", "2021-01-08", 
  113994., 1138., 806.429, 2372., 20., 15.714, 15982.267, 159.551, 113.063, 
  332.561, 2.804, 2.203, 1.19, "", "", "", "", "", "", "", "", 3257., 
  580486., 81.386, 0.457, 2427., 0.34, 0.332, 3., "tests performed", "", "", 
  "", "", "", "", "", "", "", 52.78, 7.13253*^6, 17.144, 26.5, 6.378, 3.833, 
  8827.01, 1.7, 199.128, 8.27, 5., 21.6, 79.602, 1.3, 74.25, 0.728}, 
 {"PRY", "South America", "Paraguay", "2021-01-09", 115026., 1032., 901.143, 
  2387., 15., 15.429, 16126.956, 144.689, 126.343, 334.664, 2.103, 2.163, 
  1.17, "", "", "", "", "", "", "", "", 3147., 583633., 81.827, 0.441, 2728., 
  0.382, 0.33, 3., "tests performed", "", "", "", "", "", "", "", "", "", 
  52.78, 7.13253*^6, 17.144, 26.5, 6.378, 3.833, 8827.01, 1.7, 199.128, 8.27, 
  5., 21.6, 79.602, 1.3, 74.25, 0.728}, {"PRY", "South America", "Paraguay", 
  "2021-01-10", 115733., 707., 951.429, 2405., 18., 16.143, 16226.08, 99.123, 
  133.393, 337.188, 2.524, 2.263, 1.14, "", "", "", "", "", "", "", "", 
  3008., 586641., 82.249, 0.422, 2977., 0.417, 0.32, 3.1, "tests performed", 
  "", "", "", "", "", "", "", "", "", 52.78, 7.13253*^6, 17.144, 26.5, 6.378, 
  3.833, 8827.01, 1.7, 199.128, 8.27, 5., 21.6, 79.602, 1.3, 74.25, 0.728}, 
 {"PRY", "South America", "Paraguay", "2021-01-11", 116535., 802., 956.857, 
  2420., 15., 16.429, 16338.522, 112.443, 134.154, 339.291, 2.103, 2.303, 
  1.11, "", "", "", "", "", "", "", "", 2481., 589122., 82.596, 0.348, 2964., 
  0.416, 0.323, 3.1, "tests performed", "", "", "", "", "", "", "", "", "", 
  55.56, 7.13253*^6, 17.144, 26.5, 6.378, 3.833, 8827.01, 1.7, 199.128, 8.27, 
  5., 21.6, 79.602, 1.3, 74.25, 0.728}, {"PRY", "South America", "Paraguay", 
  "2021-01-12", 117590., 1055., 970.571, 2437., 17., 16.571, 16486.436, 
  147.914, 136.077, 341.674, 2.383, 2.323, 1.09, "", "", "", "", "", "", "", 
  "", 2906., 592028., 83.004, 0.407, 2973., 0.417, 0.326, 3.1, 
  "tests performed", "", "", "", "", "", "", "", "", "", 55.56, 7.13253*^6, 
  17.144, 26.5, 6.378, 3.833, 8827.01, 1.7, 199.128, 8.27, 5., 21.6, 79.602, 
  1.3, 74.25, 0.728}, {"PRY", "South America", "Paraguay", "2021-01-13", 
  118592., 1002., 985.429, 2451., 14., 16.286, 16626.919, 140.483, 138.16, 
  343.637, 1.963, 2.283, 1.07, "", "", "", "", "", "", "", "", 3119., 
  595147., 83.441, 0.437, 2989., 0.419, 0.33, 3., "tests performed", "", "", 
  "", "", "", "", "", "", "", 55.56, 7.13253*^6, 17.144, 26.5, 6.378, 3.833, 
  8827.01, 1.7, 199.128, 8.27, 5., 21.6, 79.602, 1.3, 74.25, 0.728}, 
 {"PRY", "South America", "Paraguay", "2021-01-14", 119640., 1048., 969.143, 
  2466., 15., 16.286, 16773.852, 146.932, 135.876, 345.74, 2.103, 2.283, 
  1.05, "", "", "", "", "", "", "", "", 3157., 598304., 83.884, 0.443, 3011., 
  0.422, 0.322, 3.1, "tests performed", "", "", "", "", "", "", "", "", "", 
  55.56, 7.13253*^6, 17.144, 26.5, 6.378, 3.833, 8827.01, 1.7, 199.128, 8.27, 
  5., 21.6, 79.602, 1.3, 74.25, 0.728}, {"PRY", "South America", "Paraguay", 
  "2021-01-15", 120789., 1149., 970.714, 2479., 13., 15.286, 16934.945, 
  161.093, 136.097, 347.563, 1.823, 2.143, 1.03, "", "", "", "", "", "", "", 
  "", 3107., 601411., 84.319, 0.436, 2989., 0.419, 0.325, 3.1, 
  "tests performed", "", "", "", "", "", "", "", "", "", 55.56, 7.13253*^6, 
  17.144, 26.5, 6.378, 3.833, 8827.01, 1.7, 199.128, 8.27, 5., 21.6, 79.602, 
  1.3, 74.25, 0.728}, {"PRY", "South America", "Paraguay", "2021-01-16", 
  121648., 859., 946., 2495., 16., 15.429, 17055.379, 120.434, 132.632, 
  349.806, 2.243, 2.163, 1., "", "", "", "", "", "", "", "", 3402., 604813., 
  84.796, 0.477, 3026., 0.424, 0.313, 3.2, "tests performed", "", "", "", "", 
  "", "", "", "", "", 55.56, 7.13253*^6, 17.144, 26.5, 6.378, 3.833, 8827.01, 
  1.7, 199.128, 8.27, 5., 21.6, 79.602, 1.3, 74.25, 0.728}, 
 {"PRY", "South America", "Paraguay", "2021-01-17", 122160., 512., 918.143, 
  2505., 10., 14.286, 17127.162, 71.784, 128.726, 351.208, 1.402, 2.003, 
  0.97, "", "", "", "", "", "", "", "", 3120., 607933., 85.234, 0.437, 3042., 
  0.426, 0.302, 3.3, "tests performed", "", "", "", "", "", "", "", "", "", 
  55.56, 7.13253*^6, 17.144, 26.5, 6.378, 3.833, 8827.01, 1.7, 199.128, 8.27, 
  5., 21.6, 79.602, 1.3, 74.25, 0.728}, {"PRY", "South America", "Paraguay", 
  "2021-01-18", 122588., 428., 864.714, 2518., 13., 14., 17187.169, 60.007, 
  121.235, 353.03, 1.823, 1.963, 0.95, "", "", "", "", "", "", "", "", 3135., 
  611068., 85.673, 0.44, 3135., 0.44, 0.276, 3.6, "tests performed", "", "", 
  "", "", "", "", "", "", "", 55.56, 7.13253*^6, 17.144, 26.5, 6.378, 3.833, 
  8827.01, 1.7, 199.128, 8.27, 5., 21.6, 79.602, 1.3, 74.25, 0.728}, 
 {"PRY", "South America", "Paraguay", "2021-01-19", 123359., 771., 824.143, 
  2535., 17., 14., 17295.265, 108.096, 115.547, 355.414, 2.383, 1.963, 0.96, 
  "", "", "", "", "", "", "", "", 3239., 614307., 86.128, 0.454, 3183., 
  0.446, 0.259, 3.9, "tests performed", "", "", "", "", "", "", "", "", "", 
  55.56, 7.13253*^6, 17.144, 26.5, 6.378, 3.833, 8827.01, 1.7, 199.128, 8.27, 
  5., 21.6, 79.602, 1.3, 74.25, 0.728}, {"PRY", "South America", "Paraguay", 
  "2021-01-20", 124447., 1088., 836.429, 2556., 21., 15., 17447.806, 152.541, 
  117.27, 358.358, 2.944, 2.103, 0.98, "", "", "", "", "", "", "", "", 3449., 
  617756., 86.611, 0.484, 3230., 0.453, 0.259, 3.9, "tests performed", "", 
  "", "", "", "", "", "", "", "", 55.56, 7.13253*^6, 17.144, 26.5, 6.378, 
  3.833, 8827.01, 1.7, 199.128, 8.27, 5., 21.6, 79.602, 1.3, 74.25, 0.728}, 
 {"PRY", "South America", "Paraguay", "2021-01-21", 125518., 1071., 839.714, 
  2570., 14., 14.857, 17597.963, 150.157, 117.73, 360.321, 1.963, 2.083, 
  0.99, "", "", "", "", "", "", "", "", 3232., 620988., 87.064, 0.453, 3241., 
  0.454, 0.259, 3.9, "tests performed", "", "", "", "", "", "", "", "", "", 
  55.56, 7.13253*^6, 17.144, 26.5, 6.378, 3.833, 8827.01, 1.7, 199.128, 8.27, 
  5., 21.6, 79.602, 1.3, 74.25, 0.728}, {"PRY", "South America", "Paraguay", 
  "2021-01-22", 126370., 852., 797.286, 2585., 15., 15.143, 17717.416, 
  119.453, 111.782, 362.424, 2.103, 2.123, 0.97, "", "", "", "", "", "", "", 
  "", 3412., 624400., 87.543, 0.478, 3284., 0.46, 0.243, 4.1, 
  "tests performed", "", "", "", "", "", "", "", "", "", 55.56, 7.13253*^6, 
  17.144, 26.5, 6.378, 3.833, 8827.01, 1.7, 199.128, 8.27, 5., 21.6, 79.602, 
  1.3, 74.25, 0.728}, {"PRY", "South America", "Paraguay", "2021-01-23", 
  127081., 711., 776.143, 2607., 22., 16., 17817.1, 99.684, 108.817, 365.508, 
  3.084, 2.243, 0.97, "", "", "", "", "", "", "", "", 3144., 627544., 87.983, 
  0.441, 3247., 0.455, 0.239, 4.2, "tests performed", "", "", "", "", "", "", 
  "", "", "", 55.56, 7.13253*^6, 17.144, 26.5, 6.378, 3.833, 8827.01, 1.7, 
  199.128, 8.27, 5., 21.6, 79.602, 1.3, 74.25, 0.728}, 
 {"PRY", "South America", "Paraguay", "2021-01-24", 127652., 571., 784.571, 
  2617., 10., 16., 17897.156, 80.056, 109.999, 366.91, 1.402, 2.243, 0.97, 
  "", "", "", "", "", "", "", "", 2887., 630431., 88.388, 0.405, 3214., 
  0.451, 0.244, 4.1, "tests performed", "", "", "", "", "", "", "", "", "", 
  55.56, 7.13253*^6, 17.144, 26.5, 6.378, 3.833, 8827.01, 1.7, 199.128, 8.27, 
  5., 21.6, 79.602, 1.3, 74.25, 0.728}, {"PRY", "South America", "Paraguay", 
  "2021-01-25", 128366., 714., 825.429, 2632., 15., 16.286, 17997.26, 
  100.105, 115.727, 369.014, 2.103, 2.283, 0.97, "", "", "", "", "", "", "", 
  "", 2717., 633148., 88.769, 0.381, 3154., 0.442, 0.262, 3.8, 
  "tests performed", "", "", "", "", "", "", "", "", "", 55.56, 7.13253*^6, 
  17.144, 26.5, 6.378, 3.833, 8827.01, 1.7, 199.128, 8.27, 5., 21.6, 79.602, 
  1.3, 74.25, 0.728}, {"PRY", "South America", "Paraguay", "2021-01-26", 
  129394., 1028., 862.143, 2651., 19., 16.571, 18141.389, 144.128, 120.875, 
  371.677, 2.664, 2.323, 0.97, "", "", "", "", "", "", "", "", 3161., 
  636309., 89.212, 0.443, 3143., 0.441, 0.274, 3.6, "tests performed", "", 
  "", "", "", "", "", "", "", "", 55.56, 7.13253*^6, 17.144, 26.5, 6.378, 
  3.833, 8827.01, 1.7, 199.128, 8.27, 5., 21.6, 79.602, 1.3, 74.25, 0.728}, 
 {"PRY", "South America", "Paraguay", "2021-01-27", 130163., 769., 816.571, 
  2668., 17., 16., 18249.205, 107.816, 114.486, 374.061, 2.383, 2.243, 0.95, 
  "", "", "", "", "", "", "", "", 3415., 639724., 89.691, 0.479, 3138., 0.44, 
  0.26, 3.8, "tests performed", "", "", "", "", "", "", "", "", "", 55.56, 
  7.13253*^6, 17.144, 26.5, 6.378, 3.833, 8827.01, 1.7, 199.128, 8.27, 5., 
  21.6, 79.602, 1.3, 74.25, 0.728}, {"PRY", "South America", "Paraguay", 
  "2021-01-28", 130917., 754., 771.286, 2681., 13., 15.857, 18354.918, 
  105.713, 108.136, 375.883, 1.823, 2.223, 0.95, "", "", "", "", "", "", "", 
  "", 3113., 642837., 90.127, 0.436, 3121., 0.438, 0.247, 4., 
  "tests performed", "", "", "", "", "", "", "", "", "", 55.56, 7.13253*^6, 
  17.144, 26.5, 6.378, 3.833, 8827.01, 1.7, 199.128, 8.27, 5., 21.6, 79.602, 
  1.3, 74.25, 0.728}, {"PRY", "South America", "Paraguay", "2021-01-29", 
  131886., 969., 788., 2693., 12., 15.429, 18490.774, 135.856, 110.48, 
  377.566, 1.682, 2.163, 0.96, "", "", "", "", "", "", "", "", 3275., 
  646112., 90.587, 0.459, 3102., 0.435, 0.254, 3.9, "tests performed", "", 
  "", "", "", "", "", "", "", "", 55.56, 7.13253*^6, 17.144, 26.5, 6.378, 
  3.833, 8827.01, 1.7, 199.128, 8.27, 5., 21.6, 79.602, 1.3, 74.25, 0.728}, 
 {"PRY", "South America", "Paraguay", "2021-01-30", 132548., 662., 781., 
  2704., 11., 13.857, 18583.588, 92.814, 109.498, 379.108, 1.542, 1.943, 
  0.96, "", "", "", "", "", "", "", "", 3241., 649353., 91.041, 0.454, 3116., 
  0.437, 0.251, 4., "tests performed", "", "", "", "", "", "", "", "", "", 
  55.56, 7.13253*^6, 17.144, 26.5, 6.378, 3.833, 8827.01, 1.7, 199.128, 8.27, 
  5., 21.6, 79.602, 1.3, 74.25, 0.728}, {"PRY", "South America", "Paraguay", 
  "2021-01-31", 133227., 679., 796.429, 2718., 14., 14.429, 18678.786, 
  95.198, 111.661, 381.071, 1.963, 2.023, 0.96, "", "", "", "", "", "", "", 
  "", 3232., 652585., 91.494, 0.453, 3165., 0.444, 0.252, 4., 
  "tests performed", "", "", "", "", "", "", "", "", "", 55.56, 7.13253*^6, 
  17.144, 26.5, 6.378, 3.833, 8827.01, 1.7, 199.128, 8.27, 5., 21.6, 79.602, 
  1.3, 74.25, 0.728}, {"PRY", "South America", "Paraguay", "2021-02-01", 
  133781., 554., 773.571, 2733., 15., 14.429, 18756.458, 77.672, 108.457, 
  383.174, 2.103, 2.023, 0.94, "", "", "", "", "", "", "", "", 3403., 
  655988., 91.971, 0.477, 3263., 0.457, 0.237, 4.2, "tests performed", "", 
  "", "", "", "", "", "", "", "", 50., 7.13253*^6, 17.144, 26.5, 6.378, 
  3.833, 8827.01, 1.7, 199.128, 8.27, 5., 21.6, 79.602, 1.3, 74.25, 0.728}, 
 {"PRY", "South America", "Paraguay", "2021-02-02", 134482., 701., 726.857, 
  2750., 17., 14.143, 18854.74, 98.282, 101.907, 385.557, 2.383, 1.983, 0.94, 
  "", "", "", "", "", "", "", "", 3428., 659416., 92.452, 0.481, 3301., 
  0.463, 0.22, 4.5, "tests performed", "", "", "", "", "", "", "", "", "", 
  50., 7.13253*^6, 17.144, 26.5, 6.378, 3.833, 8827.01, 1.7, 199.128, 8.27, 
  5., 21.6, 79.602, 1.3, 74.25, 0.728}, {"PRY", "South America", "Paraguay", 
  "2021-02-03", 135229., 747., 723.714, 2765., 15., 13.857, 18959.472, 
  104.731, 101.467, 387.66, 2.103, 1.943, 0.96, "", "", "", "", "", "", "", 
  "", 3358., 662774., 92.923, 0.471, 3293., 0.462, 0.22, 4.6, 
  "tests performed", "", "", "", "", "", "", "", "", "", 50., 7.13253*^6, 
  17.144, 26.5, 6.378, 3.833, 8827.01, 1.7, 199.128, 8.27, 5., 21.6, 79.602, 
  1.3, 74.25, 0.728}, {"PRY", "South America", "Paraguay", "2021-02-04", 
  136023., 794., 729.429, 2779., 14., 14., 19070.793, 111.321, 102.268, 
  389.623, 1.963, 1.963, 0.97, "", "", "", "", "", "", "", "", 3491., 
  666265., 93.412, 0.489, 3347., 0.469, 0.218, 4.6, "tests performed", "", 
  "", "", "", "", "", "", "", "", 50., 7.13253*^6, 17.144, 26.5, 6.378, 
  3.833, 8827.01, 1.7, 199.128, 8.27, 5., 21.6, 79.602, 1.3, 74.25, 0.728}, 
 {"PRY", "South America", "Paraguay", "2021-02-05", 136890., 867., 714.857, 
  2791., 12., 14., 19192.348, 121.556, 100.225, 391.306, 1.682, 1.963, 1., 
  "", "", "", "", "", "", "", "", 3569., 669834., 93.913, 0.5, 3389., 0.475, 
  0.211, 4.7, "tests performed", "", "", "", "", "", "", "", "", "", 50., 
  7.13253*^6, 17.144, 26.5, 6.378, 3.833, 8827.01, 1.7, 199.128, 8.27, 5., 
  21.6, 79.602, 1.3, 74.25, 0.728}, {"PRY", "South America", "Paraguay", 
  "2021-02-06", 137603., 713., 722.143, 2807., 16., 14.714, 19292.313, 
  99.965, 101.246, 393.549, 2.243, 2.063, 1.02, "", "", "", "", "", "", "", 
  "", 3547., 673381., 94.41, 0.497, 3433., 0.481, 0.21, 4.8, 
  "tests performed", "", "", "", "", "", "", "", "", "", 50., 7.13253*^6, 
  17.144, 26.5, 6.378, 3.833, 8827.01, 1.7, 199.128, 8.27, 5., 21.6, 79.602, 
  1.3, 74.25, 0.728}, {"PRY", "South America", "Paraguay", "2021-02-07", 
  138118., 515., 698.714, 2826., 19., 15.429, 19364.517, 72.204, 97.962, 
  396.213, 2.664, 2.163, 1.04, "", "", "", "", "", "", "", "", 3007., 
  676388., 94.831, 0.422, 3400., 0.477, 0.206, 4.9, "tests performed", "", 
  "", "", "", "", "", "", "", "", 50., 7.13253*^6, 17.144, 26.5, 6.378, 
  3.833, 8827.01, 1.7, 199.128, 8.27, 5., 21.6, 79.602, 1.3, 74.25, 0.728}, 
 {"PRY", "South America", "Paraguay", "2021-02-08", 138945., 827., 737.714, 
  2846., 20., 16.143, 19480.465, 115.948, 103.43, 399.017, 2.804, 2.263, 
  1.06, "", "", "", "", "", "", "", "", 3003., 679391., 95.252, 0.421, 3343., 
  0.469, 0.221, 4.5, "tests performed", "", "", "", "", "", "", "", "", "", 
  50., 7.13253*^6, 17.144, 26.5, 6.378, 3.833, 8827.01, 1.7, 199.128, 8.27, 
  5., 21.6, 79.602, 1.3, 74.25, 0.728}, {"PRY", "South America", "Paraguay", 
  "2021-02-09", 139819., 874., 762.429, 2862., 16., 16., 19603.002, 122.537, 
  106.895, 401.26, 2.243, 2.243, 1.07, "", "", "", "", "", "", "", "", 3539., 
  682930., 95.749, 0.496, 3359., 0.471, 0.227, 4.4, "tests performed", "", 
  "", "", "", "", "", "", "", "", 50., 7.13253*^6, 17.144, 26.5, 6.378, 
  3.833, 8827.01, 1.7, 199.128, 8.27, 5., 21.6, 79.602, 1.3, 74.25, 0.728}, 
 {"PRY", "South America", "Paraguay", "2021-02-10", 140797., 978., 795.429, 
  2876., 14., 15.857, 19740.12, 137.118, 111.521, 403.223, 1.963, 2.223, 
  1.08, "", "", "", "", "", "", "", "", 3549., 686479., 96.246, 0.498, 3386., 
  0.475, 0.235, 4.3, "tests performed", "", "", "", "", "", "", "", "", "", 
  50., 7.13253*^6, 17.144, 26.5, 6.378, 3.833, 8827.01, 1.7, 199.128, 8.27, 
  5., 21.6, 79.602, 1.3, 74.25, 0.728}, {"PRY", "South America", "Paraguay", 
  "2021-02-11", 141775., 978., 821.714, 2891., 15., 16., 19877.239, 137.118, 
  115.207, 405.326, 2.103, 2.243, 1.09, "", "", "", "", "", "", "", "", 
  3794., 690273., 96.778, 0.532, 3430., 0.481, 0.24, 4.2, "tests performed", 
  "", "", "", "", "", "", "", "", "", 50., 7.13253*^6, 17.144, 26.5, 6.378, 
  3.833, 8827.01, 1.7, 199.128, 8.27, 5., 21.6, 79.602, 1.3, 74.25, 0.728}, 
 {"PRY", "South America", "Paraguay", "2021-02-12", 142598., 823., 815.429, 
  2904., 13., 16.143, 19992.625, 115.387, 114.325, 407.149, 1.823, 2.263, 
  1.09, "", "", "", "", "", "", "", "", 3530., 693803., 97.273, 0.495, 3424., 
  0.48, 0.238, 4.2, "tests performed", "", "", "", "", "", "", "", "", "", 
  50., 7.13253*^6, 17.144, 26.5, 6.378, 3.833, 8827.01, 1.7, 199.128, 8.27, 
  5., 21.6, 79.602, 1.3, 74.25, 0.728}, {"PRY", "South America", "Paraguay", 
  "2021-02-13", 143443., 845., 834.286, 2920., 16., 16.143, 20111.097, 
  118.471, 116.969, 409.392, 2.243, 2.263, 1.11, "", "", "", "", "", "", "", 
  "", 3486., 697289., 97.762, 0.489, 3415., 0.479, 0.244, 4.1, 
  "tests performed", "", "", "", "", "", "", "", "", "", 50., 7.13253*^6, 
  17.144, 26.5, 6.378, 3.833, 8827.01, 1.7, 199.128, 8.27, 5., 21.6, 79.602, 
  1.3, 74.25, 0.728}, {"PRY", "South America", "Paraguay", "2021-02-14", 
  144042., 599., 846.286, 2936., 16., 15.714, 20195.078, 83.981, 118.652, 
  411.635, 2.243, 2.203, 1.12, "", "", "", "", "", "", "", "", 3474., 
  700763., 98.249, 0.487, 3482., 0.488, 0.243, 4.1, "tests performed", "", 
  "", "", "", "", "", "", "", "", 50., 7.13253*^6, 17.144, 26.5, 6.378, 
  3.833, 8827.01, 1.7, 199.128, 8.27, 5., 21.6, 79.602, 1.3, 74.25, 0.728}, 
 {"PRY", "South America", "Paraguay", "2021-02-15", 145095., 1053., 878.571, 
  2953., 17., 15.286, 20342.711, 147.633, 123.178, 414.019, 2.383, 2.143, 
  1.15, "", "", "", "", "", "", "", "", 3443., 704206., 98.732, 0.483, 3545., 
  0.497, 0.248, 4., "tests performed", "", "", "", "", "", "", "", "", "", 
  50., 7.13253*^6, 17.144, 26.5, 6.378, 3.833, 8827.01, 1.7, 199.128, 8.27, 
  5., 21.6, 79.602, 1.3, 74.25, 0.728}, {"PRY", "South America", "Paraguay", 
  "2021-02-16", 146216., 1121., 913.857, 2971., 18., 15.571, 20499.879, 
  157.167, 128.125, 416.542, 2.524, 2.183, 1.16, "", "", "", "", "", "", "", 
  "", 3619., 707825., 99.239, 0.507, 3556., 0.499, 0.257, 3.9, 
  "tests performed", "", "", "", "", "", "", "", "", "", 50., 7.13253*^6, 
  17.144, 26.5, 6.378, 3.833, 8827.01, 1.7, 199.128, 8.27, 5., 21.6, 79.602, 
  1.3, 74.25, 0.728}, {"PRY", "South America", "Paraguay", "2021-02-17", 
  147253., 1037., 922.286, 2991., 20., 16.429, 20645.269, 145.39, 129.307, 
  419.346, 2.804, 2.303, 1.16, "", "", "", "", "", "", "", "", 3773., 
  711598., 99.768, 0.529, 3588., 0.503, 0.257, 3.9, "tests performed", "", 
  "", "", "", "", "", "", "", "", 50., 7.13253*^6, 17.144, 26.5, 6.378, 
  3.833, 8827.01, 1.7, 199.128, 8.27, 5., 21.6, 79.602, 1.3, 74.25, 0.728}, 
 {"PRY", "South America", "Paraguay", "2021-02-18", 148622., 1369., 978.143, 
  3008., 17., 16.714, 20837.206, 191.938, 137.138, 421.73, 2.383, 2.343, 
  1.16, "", "", "", "", "", "", "", "", 3796., 715394., 100.3, 0.532, 3589., 
  0.503, 0.273, 3.7, "tests performed", "", "", "", "", "", "", "", "", "", 
  50., 7.13253*^6, 17.144, 26.5, 6.378, 3.833, 8827.01, 1.7, 199.128, 8.27, 
  5., 21.6, 79.602, 1.3, 74.25, 0.728}, {"PRY", "South America", "Paraguay", 
  "2021-02-19", 149684., 1062., 1012.286, 3026., 18., 17.429, 20986.102, 
  148.895, 141.925, 424.253, 2.524, 2.444, 1.15, "", "", "", "", "", "", "", 
  "", 3703., 719097., 100.819, 0.519, 3613., 0.507, 0.28, 3.6, 
  "tests performed", "", "", "", "", "", "", "", "", "", 50., 7.13253*^6, 
  17.144, 26.5, 6.378, 3.833, 8827.01, 1.7, 199.128, 8.27, 5., 21.6, 79.602, 
  1.3, 74.25, 0.728}, {"PRY", "South America", "Paraguay", "2021-02-20", 
  150731., 1047., 1041.143, 3045., 19., 17.857, 21132.894, 146.792, 145.971, 
  426.917, 2.664, 2.504, 1.15, "", "", "", "", "", "", "", "", 3613., 
  722710., 101.326, 0.507, 3632., 0.509, 0.287, 3.5, "tests performed", "", 
  "", "", "", "", "", "", "", "", 50., 7.13253*^6, 17.144, 26.5, 6.378, 
  3.833, 8827.01, 1.7, 199.128, 8.27, 5., 21.6, 79.602, 1.3, 74.25, 0.728}, 
 {"PRY", "South America", "Paraguay", "2021-02-21", 151718., 987., 1096.571, 
  3065., 20., 18.429, 21271.274, 138.38, 153.742, 429.721, 2.804, 2.584, 
  1.14, "", "", "", "", "", "", "", "", 3754., 726464., 101.852, 0.526, 
  3672., 0.515, 0.299, 3.3, "tests performed", 0., 0., "", "", "", 0., 0., 
  "", "", 50., 7.13253*^6, 17.144, 26.5, 6.378, 3.833, 8827.01, 1.7, 199.128, 
  8.27, 5., 21.6, 79.602, 1.3, 74.25, 0.728}, 
 {"PRY", "South America", "Paraguay", "2021-02-22", 152658., 940., 1080.429, 
  3080., 15., 18.143, 21403.065, 131.791, 151.479, 431.824, 2.103, 2.544, 
  1.12, "", "", "", "", "", "", "", "", 3677., 730141., 102.368, 0.516, 
  3705., 0.519, 0.292, 3.4, "tests performed", 200., 200., "", 200., 200., 
  0., 0., "", 28., 50., 7.13253*^6, 17.144, 26.5, 6.378, 3.833, 8827.01, 1.7, 
  199.128, 8.27, 5., 21.6, 79.602, 1.3, 74.25, 0.728}, 
 {"PRY", "South America", "Paraguay", "2021-02-23", 153790., 1132., 1082., 
  3101., 21., 18.571, 21561.774, 158.709, 151.699, 434.769, 2.944, 2.604, 
  1.1, "", "", "", "", "", "", "", "", 3739., 733880., 102.892, 0.524, 3722., 
  0.522, 0.291, 3.4, "tests performed", 545., 545., "", 345., 272., 0.01, 
  0.01, "", 38., 50., 7.13253*^6, 17.144, 26.5, 6.378, 3.833, 8827.01, 1.7, 
  199.128, 8.27, 5., 21.6, 79.602, 1.3, 74.25, 0.728}, 
 {"PRY", "South America", "Paraguay", "2021-02-24", 154904., 1114., 1093., 
  3119., 18., 18.286, 21717.96, 156.186, 153.242, 437.292, 2.524, 2.564, 1.1, 
  "", "", "", "", "", "", "", "", 3309., 737189., 103.356, 0.464, 3656., 
  0.513, 0.299, 3.3, "tests performed", 1000., 1000., "", 455., 333., 0.01, 
  0.01, "", 47., 50., 7.13253*^6, 17.144, 26.5, 6.378, 3.833, 8827.01, 1.7, 
  199.128, 8.27, 5., 21.6, 79.602, 1.3, 74.25, 0.728}, 
 {"PRY", "South America", "Paraguay", "2021-02-25", 156189., 1285., 1081., 
  3135., 16., 18.143, 21898.12, 180.16, 151.559, 439.535, 2.243, 2.544, 1.11, 
  "", "", "", "", "", "", "", "", 3494., 740683., 103.846, 0.49, 3613., 
  0.507, 0.299, 3.3, "tests performed", 1360., 1360., "", 360., 340., 0.02, 
  0.02, "", 48., 50., 7.13253*^6, 17.144, 26.5, 6.378, 3.833, 8827.01, 1.7, 
  199.128, 8.27, 5., 21.6, 79.602, 1.3, 74.25, 0.728}, 
 {"PRY", "South America", "Paraguay", "2021-02-26", 157603., 1414., 1131.286, 
  3152., 17., 18., 22096.367, 198.247, 158.609, 441.919, 2.383, 2.524, 1.11, 
  "", "", "", "", "", "", "", "", 3575., 744258., 104.347, 0.501, 3594., 
  0.504, 0.315, 3.2, "tests performed", 1520., 1520., "", 160., 304., 0.02, 
  0.02, "", 43., 50., 7.13253*^6, 17.144, 26.5, 6.378, 3.833, 8827.01, 1.7, 
  199.128, 8.27, 5., 21.6, 79.602, 1.3, 74.25, 0.728}, 
 {"PRY", "South America", "Paraguay", "2021-02-27", 158537., 934., 1115.143, 
  3167., 15., 17.429, 22227.316, 130.949, 156.346, 444.022, 2.103, 2.444, 
  1.1, "", "", "", "", "", "", "", "", 3532., 747790., 104.842, 0.495, 3583., 
  0.502, 0.311, 3.2, "tests performed", "", "", "", "", 258., "", "", "", 
  36., 50., 7.13253*^6, 17.144, 26.5, 6.378, 3.833, 8827.01, 1.7, 199.128, 
  8.27, 5., 21.6, 79.602, 1.3, 74.25, 0.728}, 
 {"PRY", "South America", "Paraguay", "2021-02-28", 159474., 937., 1108., 
  3181., 14., 16.571, 22358.686, 131.37, 155.345, 445.985, 1.963, 2.323, 1.1, 
  "", "", "", "", "", "", "", "", 3792., 751582., 105.374, 0.532, 3588., 
  0.503, 0.309, 3.2, "tests performed", "", "", "", "", 225., "", "", "", 
  32., 50., 7.13253*^6, 17.144, 26.5, 6.378, 3.833, 8827.01, 1.7, 199.128, 
  8.27, 5., 21.6, 79.602, 1.3, 74.25, 0.728}, 
 {"PRY", "South America", "Paraguay", "2021-03-01", 160448., 974., 1112.857, 
  3198., 17., 16.857, 22495.244, 136.557, 156.026, 448.368, 2.383, 2.363, 
  1.1, "", "", "", "", "", "", "", "", 3735., 755317., 105.897, 0.524, 3597., 
  0.504, 0.309, 3.2, "tests performed", "", "", "", "", 200., "", "", "", 
  28., 50., 7.13253*^6, 17.144, 26.5, 6.378, 3.833, 8827.01, 1.7, 199.128, 
  8.27, 5., 21.6, 79.602, 1.3, 74.25, 0.728}, 
 {"PRY", "South America", "Paraguay", "2021-03-02", 161530., 1082., 1105.714, 
  3218., 20., 16.714, 22646.943, 151.699, 155.024, 451.172, 2.804, 2.343, 
  1.11, "", "", "", "", "", "", "", "", 3463., 758780., 106.383, 0.486, 
  3557., 0.499, 0.311, 3.2, "tests performed", 1630., 1630., "", "", 155., 
  0.02, 0.02, "", 22., 46.3, 7.13253*^6, 17.144, 26.5, 6.378, 3.833, 8827.01, 
  1.7, 199.128, 8.27, 5., 21.6, 79.602, 1.3, 74.25, 0.728}, 
 {"PRY", "South America", "Paraguay", "2021-03-03", 162871., 1341., 1138.143, 
  3239., 21., 17.143, 22834.955, 188.012, 159.571, 454.117, 2.944, 2.403, 
  1.13, "", "", "", "", "", "", "", "", 3551., 762331., 106.881, 0.498, 
  3592., 0.504, 0.317, 3.2, "tests performed", 1695., 1695., "", 65., 99., 
  0.02, 0.02, "", 14., 46.3, 7.13253*^6, 17.144, 26.5, 6.378, 3.833, 8827.01, 
  1.7, 199.128, 8.27, 5., 21.6, 79.602, 1.3, 74.25, 0.728}, 
 {"PRY", "South America", "Paraguay", "2021-03-04", 164310., 1439., 1160.143, 
  3256., 17., 17.286, 23036.706, 201.752, 162.655, 456.5, 2.383, 2.424, 1.16, 
  "", "", "", "", "", "", "", "", 3531., 765862., 107.376, 0.495, 3597., 
  0.504, 0.323, 3.1, "tests performed", 1725., 1725., "", 30., 52., 0.02, 
  0.02, "", 7., 46.3, 7.13253*^6, 17.144, 26.5, 6.378, 3.833, 8827.01, 1.7, 
  199.128, 8.27, 5., 21.6, 79.602, 1.3, 74.25, 0.728}, 
 {"PRY", "South America", "Paraguay", "2021-03-05", 165811., 1501., 1172.571, 
  3278., 22., 18., 23247.151, 210.444, 164.398, 459.584, 3.084, 2.524, 1.18, 
  "", "", "", "", "", "", "", "", 3814., 769676., 107.911, 0.535, 3631., 
  0.509, 0.323, 3.1, "tests performed", 1775., 1775., "", 50., 36., 0.02, 
  0.02, "", 5., 46.3, 7.13253*^6, 17.144, 26.5, 6.378, 3.833, 8827.01, 1.7, 
  199.128, 8.27, 5., 21.6, 79.602, 1.3, 74.25, 0.728}, 
 {"PRY", "South America", "Paraguay", "2021-03-06", 166969., 1158., 1204.571, 
  3294., 16., 18.143, 23409.505, 162.355, 168.884, 461.828, 2.243, 2.544, 
  1.2, "", "", "", "", "", "", "", "", 3825., 773501., 108.447, 0.536, 3673., 
  0.515, 0.328, 3., "tests performed", 1776., 1776., "", 1., 33., 0.02, 0.02, 
  "", 5., 50., 7.13253*^6, 17.144, 26.5, 6.378, 3.833, 8827.01, 1.7, 199.128, 
  8.27, 5., 21.6, 79.602, 1.3, 74.25, 0.728}, 
 {"PRY", "South America", "Paraguay", "2021-03-07", 168043., 1074., 1224.143, 
  3318., 24., 19.571, 23560.083, 150.578, 171.628, 465.193, 3.365, 2.744, 
  1.22, "", "", "", "", "", "", "", "", 4113., 777614., 109.024, 0.577, 
  3719., 0.521, 0.329, 3., "tests performed", "", "", "", "", 36., "", "", 
  "", 5., 50., 7.13253*^6, 17.144, 26.5, 6.378, 3.833, 8827.01, 1.7, 199.128, 
  8.27, 5., 21.6, 79.602, 1.3, 74.25, 0.728}, 
 {"PRY", "South America", "Paraguay", "2021-03-08", 169860., 1817., 1344.571, 
  3343., 25., 20.714, 23814.831, 254.748, 188.513, 468.698, 3.505, 2.904, 
  1.26, "", "", "", "", "", "", "", "", 4302., 781916., 109.627, 0.603, 
  3800., 0.533, 0.354, 2.8, "tests performed", 1876., 1876., "", "", 39., 
  0.03, 0.03, "", 5., 50., 7.13253*^6, 17.144, 26.5, 6.378, 3.833, 8827.01, 
  1.7, 199.128, 8.27, 5., 21.6, 79.602, 1.3, 74.25, 0.728}, 
 {"PRY", "South America", "Paraguay", "2021-03-09", 171985., 2125., 1493.571, 
  3360., 17., 20.286, 24112.762, 297.931, 209.403, 471.081, 2.383, 2.844, 
  1.26, "", "", "", "", "", "", "", "", 4709., 786625., 110.287, 0.66, 3978., 
  0.558, 0.375, 2.7, "tests performed", 1926., 1926., "", 50., 42., 0.03, 
  0.03, "", 6., 50., 7.13253*^6, 17.144, 26.5, 6.378, 3.833, 8827.01, 1.7, 
  199.128, 8.27, 5., 21.6, 79.602, 1.3, 74.25, 0.728}, 
 {"PRY", "South America", "Paraguay", "2021-03-10", 174013., 2028., 1591.714, 
  3387., 27., 21.143, 24397.093, 284.331, 223.163, 474.867, 3.785, 2.964, 
  1.23, "", "", "", "", "", "", "", "", "", "", "", "", 3834., 0.538, 0.415, 
  2.4, "tests performed", 2887., 2887., "", 961., 170., 0.04, 0.04, "", 24., 
  50., 7.13253*^6, 17.144, 26.5, 6.378, 3.833, 8827.01, 1.7, 199.128, 8.27, 
  5., 21.6, 79.602, 1.3, 74.25, 0.728}, {"PRY", "South America", "Paraguay", 
  "2021-03-11", 175827., 1814., 1645.286, 3411., 24., 22.143, 24651.421, 
  254.328, 230.674, 478.231, 3.365, 3.104, 1.2, "", "", "", "", "", "", "", 
  "", 5083., 791708., 111., 0.713, 3692., 0.518, 0.446, 2.2, 
  "tests performed", 4717., 4717., "", 1830., 427., 0.07, 0.07, "", 60., 50., 
  7.13253*^6, 17.144, 26.5, 6.378, 3.833, 8827.01, 1.7, 199.128, 8.27, 5., 
  21.6, 79.602, 1.3, 74.25, 0.728}, {"PRY", "South America", "Paraguay", 
  "2021-03-12", 177593., 1766., 1683.143, 3436., 25., 22.571, 24899.019, 
  247.598, 235.981, 481.736, 3.505, 3.165, 1.17, "", "", "", "", "", "", "", 
  "", 5029., 796737., 111.705, 0.705, 3866., 0.542, 0.435, 2.3, 
  "tests performed", 7856., 7856., "", 3139., 869., 0.11, 0.11, "", 122., 
  50., 7.13253*^6, 17.144, 26.5, 6.378, 3.833, 8827.01, 1.7, 199.128, 8.27, 
  5., 21.6, 79.602, 1.3, 74.25, 0.728}, {"PRY", "South America", "Paraguay", 
  "2021-03-13", 179072., 1479., 1729., 3456., 20., 23.143, 25106.379, 207.36, 
  242.41, 484.541, 2.804, 3.245, 1.15, "", "", "", "", "", "", "", "", 4961., 
  801698., 112.4, 0.696, 4028., 0.565, 0.429, 2.3, "tests performed", 9920., 
  9920., "", 2064., 1163., 0.14, 0.14, "", 163., 50., 7.13253*^6, 17.144, 
  26.5, 6.378, 3.833, 8827.01, 1.7, 199.128, 8.27, 5., 21.6, 79.602, 1.3, 
  74.25, 0.728}, {"PRY", "South America", "Paraguay", "2021-03-14", 180014., 
  942., 1710.143, 3476., 20., 22.571, 25238.45, 132.071, 239.767, 487.345, 
  2.804, 3.165, 1.14, "", "", "", "", "", "", "", "", 4842., 806540., 
  113.079, 0.679, 4132., 0.579, 0.414, 2.4, "tests performed", 11656., 
  11656., "", 1736., 1404., 0.16, 0.16, "", 197., 50., 7.13253*^6, 17.144, 
  26.5, 6.378, 3.833, 8827.01, 1.7, 199.128, 8.27, 5., 21.6, 79.602, 1.3, 
  74.25, 0.728}, {"PRY", "South America", "Paraguay", "2021-03-15", 181414., 
  1400., 1650.571, 3517., 41., 24.857, 25434.734, 196.284, 231.415, 493.093, 
  5.748, 3.485, 1.15, "", "", "", "", "", "", "", "", 5097., 811637., 
  113.794, 0.715, 4246., 0.595, 0.389, 2.6, "tests performed", 12093., 
  11943., 150., 437., 1460., 0.17, 0.17, 0., 205., 50., 7.13253*^6, 17.144, 
  26.5, 6.378, 3.833, 8827.01, 1.7, 199.128, 8.27, 5., 21.6, 79.602, 1.3, 
  74.25, 0.728}, {"PRY", "South America", "Paraguay", "2021-03-16", 183348., 
  1934., 1623.286, 3554., 37., 27.714, 25705.886, 271.152, 227.589, 498.28, 
  5.188, 3.886, 1.18, "", "", "", "", "", "", "", "", 5118., 816755., 
  114.511, 0.718, 4304., 0.603, 0.377, 2.7, "tests performed", 13117., 
  12622., 495., 1024., 1599., 0.18, 0.18, 0.01, 224., 50., 7.13253*^6, 
  17.144, 26.5, 6.378, 3.833, 8827.01, 1.7, 199.128, 8.27, 5., 21.6, 79.602, 
  1.3, 74.25, 0.728}, {"PRY", "South America", "Paraguay", "2021-03-17", 
  185888., 2540., 1696.429, 3588., 34., 28.714, 26062., 356.115, 237.844, 
  503.047, 4.767, 4.026, 1.21, "", "", "", "", "", "", "", "", 5187., 
  821942., 115.238, 0.727, 4682., 0.656, 0.362, 2.8, "tests performed", 
  13993., 13078., 915., 876., 1587., 0.2, 0.18, 0.01, 223., 50., 7.13253*^6, 
  17.144, 26.5, 6.378, 3.833, 8827.01, 1.7, 199.128, 8.27, 5., 21.6, 79.602, 
  1.3, 74.25, 0.728}, {"PRY", "South America", "Paraguay", "2021-03-18", 
  188493., 2605., 1809.429, 3620., 32., 29.857, 26427.228, 365.228, 253.687, 
  507.534, 4.486, 4.186, 1.21, "", "", "", "", "", "", "", "", 5810., 
  827752., 116.053, 0.815, 5149., 0.722, 0.351, 2.8, "tests performed", 
  14531., 13311., 1220., 538., 1402., 0.2, 0.19, 0.02, 197., 50., 7.13253*^6, 
  17.144, 26.5, 6.378, 3.833, 8827.01, 1.7, 199.128, 8.27, 5., 21.6, 79.602, 
  1.3, 74.25, 0.728}, {"PRY", "South America", "Paraguay", "2021-03-19", 
  190499., 2006., 1843.714, 3662., 42., 32.286, 26708.475, 281.247, 258.494, 
  513.422, 5.889, 4.527, 1.18, "", "", "", "", "", "", "", "", 6035., 
  833787., 116.899, 0.846, 5293., 0.742, 0.348, 2.9, "tests performed", 
  14772., 13397., 1375., 241., 988., 0.21, 0.19, 0.02, 139., 50., 7.13253*^6, 
  17.144, 26.5, 6.378, 3.833, 8827.01, 1.7, 199.128, 8.27, 5., 21.6, 79.602, 
  1.3, 74.25, 0.728}, {"PRY", "South America", "Paraguay", "2021-03-20", 
  192599., 2100., 1932.429, 3695., 33., 34.143, 27002.901, 294.426, 270.932, 
  518.049, 4.627, 4.787, 1.16, "", "", "", "", "", "", "", "", 6021., 
  839808., 117.743, 0.844, 5444., 0.763, 0.355, 2.8, "tests performed", 
  14773., 13398., 1375., 1., 693., 0.21, 0.19, 0.02, 97., 50., 7.13253*^6, 
  17.144, 26.5, 6.378, 3.833, 8827.01, 1.7, 199.128, 8.27, 5., 21.6, 79.602, 
  1.3, 74.25, 0.728}, {"PRY", "South America", "Paraguay", "2021-03-21", 
  194122., 1523., 2015.429, 3730., 35., 36.286, 27216.43, 213.529, 282.569, 
  522.956, 4.907, 5.087, 1.14, "", "", "", "", "", "", "", "", 6005., 
  845813., 118.585, 0.842, 5610., 0.787, 0.359, 2.8, "tests performed", "", 
  "", "", "", 447., "", "", "", 63., 50., 7.13253*^6, 17.144, 26.5, 6.378, 
  3.833, 8827.01, 1.7, 199.128, 8.27, 5., 21.6, 79.602, 1.3, 74.25, 0.728}, 
 {"PRY", "South America", "Paraguay", "2021-03-22", 196112., 1990., 2099.714, 
  3769., 39., 36., 27495.433, 279.003, 294.386, 528.424, 5.468, 5.047, 1.12, 
  "", "", "", "", "", "", "", "", 6070., 851883., 119.436, 0.851, 5749., 
  0.806, 0.365, 2.7, "tests performed", 14802., 13402., 1400., "", 387., 
  0.21, 0.19, 0.02, 54., 50., 7.13253*^6, 17.144, 26.5, 6.378, 3.833, 
  8827.01, 1.7, 199.128, 8.27, 5., 21.6, 79.602, 1.3, 74.25, 0.728}, 
 {"PRY", "South America", "Paraguay", "2021-03-23", 198135., 2023., 2112.429, 
  3818., 49., 37.714, 27779.063, 283.63, 296.168, 535.294, 6.87, 5.288, 1.1, 
  "", "", "", "", "", "", "", "", 6028., 857911., 120.281, 0.845, 5879., 
  0.824, 0.359, 2.8, "tests performed", 19039., 17534., 1505., 4237., 846., 
  0.27, 0.25, 0.02, 119., 50., 7.13253*^6, 17.144, 26.5, 6.378, 3.833, 
  8827.01, 1.7, 199.128, 8.27, 5., 21.6, 79.602, 1.3, 74.25, 0.728}, 
 {"PRY", "South America", "Paraguay", "2021-03-24", 200823., 2688., 2133.571, 
  3869., 51., 40.143, 28155.928, 376.865, 299.132, 542.444, 7.15, 5.628, 
  1.09, "", "", "", "", "", "", "", "", 6374., 864285., 121.175, 0.894, 
  6049., 0.848, 0.353, 2.8, "tests performed", 24787., 23202., 1585., 5748., 
  1542., 0.35, 0.33, 0.02, 216., 50., 7.13253*^6, 17.144, 26.5, 6.378, 3.833, 
  8827.01, 1.7, 199.128, 8.27, 5., 21.6, 79.602, 1.3, 74.25, 0.728}, 
 {"PRY", "South America", "Paraguay", "2021-03-25", 202700., 1877., 2029.571, 
  3910., 41., 41.429, 28419.088, 263.16, 284.551, 548.193, 5.748, 5.808, 
  1.06, "", "", "", "", "", "", "", "", 6104., 870389., 122.031, 0.856, 
  6091., 0.854, 0.333, 3., "tests performed", 30757., 29131., 1626., 5970., 
  2318., 0.43, 0.41, 0.02, 325., 50., 7.13253*^6, 17.144, 26.5, 6.378, 3.833, 
  8827.01, 1.7, 199.128, 8.27, 5., 21.6, 79.602, 1.3, 74.25, 0.728}, 
 {"PRY", "South America", "Paraguay", "2021-03-26", 204704., 2004., 2029.286, 
  3958., 48., 42.286, 28700.055, 280.966, 284.511, 554.922, 6.73, 5.929, 
  1.05, "", "", "", "", "", "", "", "", 6109., 876498., 122.887, 0.856, 
  6102., 0.856, 0.333, 3., "tests performed", 35881., 34223., 1658., 5124., 
  3016., 0.5, 0.48, 0.02, 423., 50., 7.13253*^6, 17.144, 26.5, 6.378, 3.833, 
  8827.01, 1.7, 199.128, 8.27, 5., 21.6, 79.602, 1.3, 74.25, 0.728}, 
 {"PRY", "South America", "Paraguay", "2021-03-27", 206597., 1893., 1999.714, 
  4003., 45., 44., 28965.458, 265.404, 280.365, 561.231, 6.309, 6.169, 1.05, 
  "", "", "", "", "", "", "", "", 6407., 882905., 123.786, 0.898, 6157., 
  0.863, 0.325, 3.1, "tests performed", 38244., 36586., 1658., 2363., 3353., 
  0.54, 0.51, 0.02, 470., 76.85, 7.13253*^6, 17.144, 26.5, 6.378, 3.833, 
  8827.01, 1.7, 199.128, 8.27, 5., 21.6, 79.602, 1.3, 74.25, 0.728}, 
 {"PRY", "South America", "Paraguay", "2021-03-28", 208655., 2058., 2076.143, 
  4063., 60., 47.571, 29253.995, 288.537, 291.081, 569.644, 8.412, 6.67, 
  1.04, "", "", "", "", "", "", "", "", 6477., 889382., 124.694, 0.908, 
  6224., 0.873, 0.334, 3., "tests performed", 39186., 37528., 1658., 942., 
  3486., 0.55, 0.53, 0.02, 489., 76.85, 7.13253*^6, 17.144, 26.5, 6.378, 
  3.833, 8827.01, 1.7, 199.128, 8.27, 5., 21.6, 79.602, 1.3, 74.25, 0.728}, 
 {"PRY", "South America", "Paraguay", "2021-03-29", 210425., 1770., 2044.714, 
  4113., 50., 49.143, 29502.154, 248.159, 286.674, 576.654, 7.01, 6.89, 1.02, 
  "", "", "", "", "", "", "", "", 6091., 895473., 125.548, 0.854, 6227., 
  0.873, 0.328, 3., "tests performed", 42532., 40792., 1740., 3346., 3961., 
  0.6, 0.57, 0.02, 555., 64.81, 7.13253*^6, 17.144, 26.5, 6.378, 3.833, 
  8827.01, 1.7, 199.128, 8.27, 5., 21.6, 79.602, 1.3, 74.25, 0.728}, 
 {"PRY", "South America", "Paraguay", "2021-03-30", 212691., 2266., 2079.429, 
  4161., 48., 49., 29819.854, 317.699, 291.542, 583.383, 6.73, 6.87, 0.99, 
  "", "", "", "", "", "", "", "", 6461., 901934., 126.454, 0.906, 6289., 
  0.882, 0.331, 3., "tests performed", 44932., 43151., 1781., 2400., 3699., 
  0.63, 0.6, 0.02, 519., 64.81, 7.13253*^6, 17.144, 26.5, 6.378, 3.833, 
  8827.01, 1.7, 199.128, 8.27, 5., 21.6, 79.602, 1.3, 74.25, 0.728}, 
 {"PRY", "South America", "Paraguay", "2021-03-31", 214667., 1976., 1977.714, 
  4206., 45., 48.143, 30096.894, 277.041, 277.281, 589.693, 6.309, 6.75, 
  0.97, "", "", "", "", "", "", "", "", 6169., 908103., 127.318, 0.865, 
  6260., 0.878, 0.316, 3.2, "tests performed", 46298., 44475., 1823., 1366., 
  3073., 0.65, 0.62, 0.03, 431., 64.81, 7.13253*^6, 17.144, 26.5, 6.378, 
  3.833, 8827.01, 1.7, 199.128, 8.27, 5., 21.6, 79.602, 1.3, 74.25, 0.728}, 
 {"PRY", "South America", "Paraguay", "2021-04-01", 216278., 1611., 1939.714, 
  4250., 44., 48.571, 30322.761, 225.867, 271.953, 595.861, 6.169, 6.81, 
  0.95, "", "", "", "", "", "", "", "", 4250., 912353., 127.914, 0.596, 
  5995., 0.841, 0.324, 3.1, "tests performed", 46368., 44545., 1823., 70., 
  2230., 0.65, 0.62, 0.03, 313., 64.81, 7.13253*^6, 17.144, 26.5, 6.378, 
  3.833, 8827.01, 1.7, 199.128, 8.27, 5., 21.6, 79.602, 1.3, 74.25, 0.728}, 
 {"PRY", "South America", "Paraguay", "2021-04-02", 217886., 1608., 1883.143, 
  4294., 44., 48., 30548.207, 225.446, 264.022, 602.03, 6.169, 6.73, 0.96, 
  "", "", "", "", "", "", "", "", 5811., 918164., 128.729, 0.815, 5952., 
  0.834, 0.316, 3.2, "tests performed", "", "", "", "", 1520., "", "", "", 
  213., 64.81, 7.13253*^6, 17.144, 26.5, 6.378, 3.833, 8827.01, 1.7, 199.128, 
  8.27, 5., 21.6, 79.602, 1.3, 74.25, 0.728}, 
 {"PRY", "South America", "Paraguay", "2021-04-03", 219393., 1507., 1828., 
  4344., 50., 48.714, 30759.492, 211.285, 256.291, 609.041, 7.01, 6.83, 0.98, 
  "", "", "", "", "", "", "", "", 5779., 923943., 129.539, 0.81, 5863., 
  0.822, 0.312, 3.2, "tests performed", 46672., 44848., 1824., "", 1204., 
  0.65, 0.63, 0.03, 169., 64.81, 7.13253*^6, 17.144, 26.5, 6.378, 3.833, 
  8827.01, 1.7, 199.128, 8.27, 5., 21.6, 79.602, 1.3, 74.25, 0.728}, 
 {"PRY", "South America", "Paraguay", "2021-04-04", 221207., 1814., 1793.143, 
  4399., 55., 48., 31013.82, 254.328, 251.403, 616.752, 7.711, 6.73, 1.01, 
  "", "", "", "", "", "", "", "", 5008., 928951., 130.241, 0.702, 5653., 
  0.793, 0.317, 3.2, "tests performed", 46675., 44851., 1824., 3., 1070., 
  0.65, 0.63, 0.03, 150., 64.81, 7.13253*^6, 17.144, 26.5, 6.378, 3.833, 
  8827.01, 1.7, 199.128, 8.27, 5., 21.6, 79.602, 1.3, 74.25, 0.728}, 
 {"PRY", "South America", "Paraguay", "2021-04-05", 222663., 1456., 1748.286, 
  4463., 64., 50., 31217.955, 204.135, 245.114, 625.725, 8.973, 7.01, 1.02, 
  "", "", "", "", "", "", "", "", 5139., 934090., 130.962, 0.721, 5517., 
  0.773, 0.317, 3.2, "tests performed", 47230., 45386., 1844., 555., 671., 
  0.66, 0.64, 0.03, 94., 64.81, 7.13253*^6, 17.144, 26.5, 6.378, 3.833, 
  8827.01, 1.7, 199.128, 8.27, 5., 21.6, 79.602, 1.3, 74.25, 0.728}, 
 {"PRY", "South America", "Paraguay", "2021-04-06", 224736., 2073., 1720.714, 
  4522., 59., 51.571, 31508.595, 290.64, 241.249, 633.997, 8.272, 7.23, 1.04, 
  "", "", "", "", "", "", "", "", 5022., 939112., 131.666, 0.704, 5311., 
  0.745, 0.324, 3.1, "tests performed", 47907., 45970., 1937., 677., 425., 
  0.67, 0.64, 0.03, 60., 64.81, 7.13253*^6, 17.144, 26.5, 6.378, 3.833, 
  8827.01, 1.7, 199.128, 8.27, 5., 21.6, 79.602, 1.3, 74.25, 0.728}, 
 {"PRY", "South America", "Paraguay", "2021-04-07", 227116., 2380., 1778.429, 
  4584., 62., 54., 31842.278, 333.682, 249.34, 642.689, 8.693, 7.571, 1.06, 
  "", "", "", "", "", "", "", "", 5716., 944828., 132.467, 0.801, 5246., 
  0.736, 0.339, 2.9, "tests performed", 49298., 46508., 2790., 1391., 429., 
  0.69, 0.65, 0.04, 60., 67.59, 7.13253*^6, 17.144, 26.5, 6.378, 3.833, 
  8827.01, 1.7, 199.128, 8.27, 5., 21.6, 79.602, 1.3, 74.25, 0.728}, 
 {"PRY", "South America", "Paraguay", "2021-04-08", 229595., 2479., 1902.429, 
  4644., 60., 56.286, 32189.84, 347.563, 266.726, 651.101, 8.412, 7.891, 
  1.07, "", "", "", "", "", "", "", "", 5811., 950639., 133.282, 0.815, 
  5469., 0.767, 0.348, 2.9, "tests performed", 51456., 47205., 4251., 2158., 
  727., 0.72, 0.66, 0.06, 102., 67.59, 7.13253*^6, 17.144, 26.5, 6.378, 
  3.833, 8827.01, 1.7, 199.128, 8.27, 5., 21.6, 79.602, 1.3, 74.25, 0.728}, 
 {"PRY", "South America", "Paraguay", "2021-04-09", 232142., 2547., 2036.571, 
  4698., 54., 57.714, 32546.936, 357.096, 285.533, 658.672, 7.571, 8.092, 
  1.08, "", "", "", "", "", "", "", "", 5958., 956597., 134.117, 0.835, 
  5490., 0.77, 0.371, 2.7, "tests performed", 53893., 47433., 6460., 2437., 
  1053., 0.76, 0.67, 0.09, 148., 67.59, 7.13253*^6, 17.144, 26.5, 6.378, 
  3.833, 8827.01, 1.7, 199.128, 8.27, 5., 21.6, 79.602, 1.3, 74.25, 0.728}, 
 {"PRY", "South America", "Paraguay", "2021-04-10", 233745., 1603., 2050.286, 
  4749., 51., 57.857, 32771.681, 224.745, 287.456, 665.823, 7.15, 8.112, 
  1.06, "", "", "", "", "", "", "", "", 6057., 962654., 134.967, 0.849, 
  5530., 0.775, 0.371, 2.7, "tests performed", 55919., 48360., 7559., 2026., 
  1321., 0.78, 0.68, 0.11, 185., 67.59, 7.13253*^6, 17.144, 26.5, 6.378, 
  3.833, 8827.01, 1.7, 199.128, 8.27, 5., 21.6, 79.602, 1.3, 74.25, 0.728}, 
 {"PRY", "South America", "Paraguay", "2021-04-11", 235292., 1547., 2012.143, 
  4827., 78., 61.143, 32988.575, 216.894, 282.108, 676.758, 10.936, 8.572, 
  1.06, "", "", "", "", "", "", "", "", 6143., 968797., 135.828, 0.861, 
  5692., 0.798, 0.354, 2.8, "tests performed", 57589., 49623., 7966., 1670., 
  1559., 0.81, 0.7, 0.11, 219., 67.59, 7.13253*^6, 17.144, 26.5, 6.378, 
  3.833, 8827.01, 1.7, 199.128, 8.27, 5., 21.6, 79.602, 1.3, 74.25, 0.728}, 
 {"PRY", "South America", "Paraguay", "2021-04-12", 237542., 2250., 2125.571, 
  4889., 62., 60.857, 33304.031, 315.456, 298.011, 685.451, 8.693, 8.532, 
  1.07, "", "", "", "", "", "", "", "", 6494., 975291., 136.738, 0.91, 5886., 
  0.825, 0.361, 2.8, "tests performed", 62175., 52732., 9443., 4586., 2135., 
  0.87, 0.74, 0.13, 299., 67.59, 7.13253*^6, 17.144, 26.5, 6.378, 3.833, 
  8827.01, 1.7, 199.128, 8.27, 5., 21.6, 79.602, 1.3, 74.25, 0.728}, 
 {"PRY", "South America", "Paraguay", "2021-04-13", 240141., 2599., 2200.714, 
  4978., 89., 65.143, 33668.418, 364.387, 308.546, 697.929, 12.478, 9.133, 
  1.06, "", "", "", "", "", "", "", "", 6363., 981654., 137.631, 0.892, 
  6077., 0.852, 0.362, 2.8, "tests performed", 70443., 60173., 10270., 8268., 
  3219., 0.99, 0.84, 0.14, 451., 67.59, 7.13253*^6, 17.144, 26.5, 6.378, 
  3.833, 8827.01, 1.7, 199.128, 8.27, 5., 21.6, 79.602, 1.3, 74.25, 0.728}, 
 {"PRY", "South America", "Paraguay", "2021-04-14", 242161., 2020., 2149.286, 
  5040., 62., 65.143, 33951.627, 283.209, 301.336, 706.622, 8.693, 9.133, 
  1.04, "", "", "", "", "", "", "", "", 6664., 988318., 138.565, 0.934, 
  6213., 0.871, 0.346, 2.9, "tests performed", 78278., 67412., 10866., 7835., 
  4140., 1.1, 0.95, 0.15, 580., 67.59, 7.13253*^6, 17.144, 26.5, 6.378, 
  3.833, 8827.01, 1.7, 199.128, 8.27, 5., 21.6, 79.602, 1.3, 74.25, 0.728}, 
 {"PRY", "South America", "Paraguay", "2021-04-15", 244528., 2367., 2133.286, 
  5110., 70., 66.571, 34283.487, 331.86, 299.092, 716.436, 9.814, 9.333, 
  1.03, "", "", "", "", "", "", "", "", 6450., 994768., 139.469, 0.904, 
  6304., 0.884, 0.338, 3., "tests performed", 85406., 74119., 11287., 7128., 
  4850., 1.2, 1.04, 0.16, 680., 67.59, 7.13253*^6, 17.144, 26.5, 6.378, 
  3.833, 8827.01, 1.7, 199.128, 8.27, 5., 21.6, 79.602, 1.3, 74.25, 0.728}, 
 {"PRY", "South America", "Paraguay", "2021-04-16", 244528., 0., 1769.429, 
  5110., 0., 58.857, 34283.487, 0., 248.079, 716.436, 0., 8.252, 1.03, "", 
  "", "", "", "", "", "", "", 6494., 1.001262*^6, 140.38, 0.91, 6381., 0.895, 
  0.277, 3.6, "tests performed", 90815., 79130., 11685., 5409., 5275., 1.27, 
  1.11, 0.16, 740., 67.59, 7.13253*^6, 17.144, 26.5, 6.378, 3.833, 8827.01, 
  1.7, 199.128, 8.27, 5., 21.6, 79.602, 1.3, 74.25, 0.728}, 
 {"PRY", "South America", "Paraguay", "2021-04-17", 248364., 3836., 2088.429, 
  5251., 141., 71.714, 34821.305, 537.818, 292.803, 736.204, 19.769, 10.055, 
  1.12, "", "", "", "", "", "", "", "", 6337., 1.007599*^6, 141.268, 0.888, 
  6421., 0.9, 0.325, 3.1, "tests performed", 92028., 80302., 11726., 1213., 
  5158., 1.29, 1.13, 0.16, 723., 67.59, 7.13253*^6, 17.144, 26.5, 6.378, 
  3.833, 8827.01, 1.7, 199.128, 8.27, 5., 21.6, 79.602, 1.3, 74.25, 0.728}, 
 {"PRY", "South America", "Paraguay", "2021-04-18", 250165., 1801., 2124.714, 
  5313., 62., 69.429, 35073.81, 252.505, 297.891, 744.897, 8.693, 9.734, 
  1.12, "", "", "", "", "", "", "", "", 6124., 1.013723*^6, 142.127, 0.859, 
  6418., 0.9, 0.331, 3., "tests performed", 92357., 80624., 11733., 329., 
  4967., 1.29, 1.13, 0.16, 696., 67.59, 7.13253*^6, 17.144, 26.5, 6.378, 
  3.833, 8827.01, 1.7, 199.128, 8.27, 5., 21.6, 79.602, 1.3, 74.25, 0.728}, 
 {"PRY", "South America", "Paraguay", "2021-04-19", 252443., 2278., 2128.714, 
  5384., 71., 70.714, 35393.191, 319.382, 298.452, 754.851, 9.954, 9.914, 
  1.11, "", "", "", "", "", "", "", "", 6512., 1.020235*^6, 143.04, 0.913, 
  6421., 0.9, 0.332, 3., "tests performed", 94868., 83007., 11861., 2511., 
  4670., 1.33, 1.16, 0.17, 655., 56.48, 7.13253*^6, 17.144, 26.5, 6.378, 
  3.833, 8827.01, 1.7, 199.128, 8.27, 5., 21.6, 79.602, 1.3, 74.25, 0.728}, 
 {"PRY", "South America", "Paraguay", "2021-04-20", 255046., 2603., 2129.286, 
  5470., 86., 70.286, 35758.139, 364.948, 298.532, 766.909, 12.057, 9.854, 
  1.1, "", "", "", "", "", "", "", "", 6510., 1.026745*^6, 143.952, 0.913, 
  6442., 0.903, 0.331, 3., "tests performed", 97045., 85093., 11952., 2177., 
  3800., 1.36, 1.19, 0.17, 533., 56.48, 7.13253*^6, 17.144, 26.5, 6.378, 
  3.833, 8827.01, 1.7, 199.128, 8.27, 5., 21.6, 79.602, 1.3, 74.25, 0.728}, 
 {"PRY", "South America", "Paraguay", "2021-04-21", 257706., 2660., 2220.714, 
  5561., 91., 74.429, 36131.078, 372.939, 311.35, 779.667, 12.758, 10.435, 
  1.09, "", "", "", "", "", "", "", "", 6422., 1.033167*^6, 144.853, 0.9, 
  6407., 0.898, 0.347, 2.9, "tests performed", 98797., 86774., 12023., 1752., 
  2931., 1.39, 1.22, 0.17, 411., 56.48, 7.13253*^6, 17.144, 26.5, 6.378, 
  3.833, 8827.01, 1.7, 199.128, 8.27, 5., 21.6, 79.602, 1.3, 74.25, 0.728}, 
 {"PRY", "South America", "Paraguay", "2021-04-22", 260382., 2676., 2264.857, 
  5633., 72., 74.714, 36506.261, 375.182, 317.539, 789.762, 10.095, 10.475, 
  1.08, "", "", "", "", "", "", "", "", 6421., 1.039588*^6, 145.753, 0.9, 
  6403., 0.898, 0.354, 2.8, "tests performed", 100412., 88319., 12093., 
  1615., 2144., 1.41, 1.24, 0.17, 301., 56.48, 7.13253*^6, 17.144, 26.5, 
  6.378, 3.833, 8827.01, 1.7, 199.128, 8.27, 5., 21.6, 79.602, 1.3, 74.25, 
  0.728}, {"PRY", "South America", "Paraguay", "2021-04-23", 263134., 2752., 
  2658., 5715., 82., 86.429, 36892.099, 385.838, 372.659, 801.258, 11.497, 
  12.118, 1.08, "", "", "", "", "", "", "", "", 6409., 1.045997*^6, 146.652, 
  0.899, 6391., 0.896, 0.416, 2.4, "tests performed", 101758., 89593., 
  12165., 1346., 1563., 1.43, 1.26, 0.17, 219., 56.48, 7.13253*^6, 17.144, 
  26.5, 6.378, 3.833, 8827.01, 1.7, 199.128, 8.27, 5., 21.6, 79.602, 1.3, 
  74.25, 0.728}, {"PRY", "South America", "Paraguay", "2021-04-24", 265296., 
  2162., 2418.857, 5802., 87., 78.714, 37195.217, 303.118, 339.13, 813.456, 
  12.198, 11.036, 1.05, "", "", "", "", "", "", "", "", 6559., 1.052556*^6, 
  147.571, 0.92, 6422., 0.9, 0.377, 2.7, "tests performed", 102004., 89798., 
  12206., 246., 1425., 1.43, 1.26, 0.17, 200., 56.48, 7.13253*^6, 17.144, 
  26.5, 6.378, 3.833, 8827.01, 1.7, 199.128, 8.27, 5., 21.6, 79.602, 1.3, 
  74.25, 0.728}, {"PRY", "South America", "Paraguay", "2021-04-25", 267082., 
  1786., 2416.714, 5900., 98., 83.857, 37445.619, 250.402, 338.83, 827.196, 
  13.74, 11.757, 1.04, "", "", "", "", "", "", "", "", 6416., 1.058972*^6, 
  148.471, 0.9, 6464., 0.906, 0.374, 2.7, "tests performed", 102169., 89959., 
  12210., 165., 1402., 1.43, 1.26, 0.17, 197., 56.48, 7.13253*^6, 17.144, 
  26.5, 6.378, 3.833, 8827.01, 1.7, 199.128, 8.27, 5., 21.6, 79.602, 1.3, 
  74.25, 0.728}, {"PRY", "South America", "Paraguay", "2021-04-26", 269353., 
  2271., 2415.714, 6002., 102., 88.286, 37764.019, 318.4, 338.69, 841.497, 
  14.301, 12.378, 1.02, "", "", "", "", "", "", "", "", 6280., 1.065252*^6, 
  149.351, 0.88, 6431., 0.902, 0.376, 2.7, "tests performed", 103112., 
  90845., 12267., 943., 1178., 1.45, 1.27, 0.17, 165., 56.48, 7.13253*^6, 
  17.144, 26.5, 6.378, 3.833, 8827.01, 1.7, 199.128, 8.27, 5., 21.6, 79.602, 
  1.3, 74.25, 0.728}, {"PRY", "South America", "Paraguay", "2021-04-27", 
  271814., 2461., 2395.429, 6094., 92., 89.143, 38109.058, 345.039, 335.846, 
  854.395, 12.899, 12.498, 1.01, "", "", "", "", "", "", "", "", 6394., 
  1.071646*^6, 150.248, 0.896, 6414., 0.899, 0.373, 2.7, "tests performed", 
  108114., 95811., 12303., 5002., 1581., 1.52, 1.34, 0.17, 222., 52.78, 
  7.13253*^6, 17.144, 26.5, 6.378, 3.833, 8827.01, 1.7, 199.128, 8.27, 5., 
  21.6, 79.602, 1.3, 74.25, 0.728}, {"PRY", "South America", "Paraguay", 
  "2021-04-28", 274170., 2356., 2352., 6196., 102., 90.714, 38439.376, 
  330.318, 329.757, 868.696, 14.301, 12.718, 0.99, "", "", "", "", "", "", 
  "", "", 6460., 1.078106*^6, 151.153, 0.906, 6420., 0.9, 0.366, 2.7, 
  "tests performed", 115261., 102925., 12336., 7147., 2352., 1.62, 1.44, 
  0.17, 330., 52.78, 7.13253*^6, 17.144, 26.5, 6.378, 3.833, 8827.01, 1.7, 
  199.128, 8.27, 5., 21.6, 79.602, 1.3, 74.25, 0.728}, 
 {"PRY", "South America", "Paraguay", "2021-04-29", 276865., 2695., 2354.714, 
  6302., 106., 95.571, 38817.222, 377.846, 330.137, 883.557, 14.861, 13.399, 
  0.99, "", "", "", "", "", "", "", "", 6401., 1.084507*^6, 152.051, 0.897, 
  6417., 0.9, 0.367, 2.7, "tests performed", 124814., 112451., 12363., 9553., 
  3486., 1.75, 1.58, 0.17, 489., 52.78, 7.13253*^6, 17.144, 26.5, 6.378, 
  3.833, 8827.01, 1.7, 199.128, 8.27, 5., 21.6, 79.602, 1.3, 74.25, 0.728}, 
 {"PRY", "South America", "Paraguay", "2021-04-30", 279077., 2212., 2277.571, 
  6385., 83., 95.714, 39127.35, 310.128, 319.322, 895.194, 11.637, 13.419, 
  0.98, "", "", "", "", "", "", "", "", 6016., 1.090523*^6, 152.894, 0.843, 
  6361., 0.892, 0.358, 2.8, "tests performed", 132765., 120349., 12416., 
  7951., 4430., 1.86, 1.69, 0.17, 621., 52.78, 7.13253*^6, 17.144, 26.5, 
  6.378, 3.833, 8827.01, 1.7, 199.128, 8.27, 5., 21.6, 79.602, 1.3, 74.25, 
  0.728}, {"PRY", "South America", "Paraguay", "2021-05-01", 281023., 1946., 
  2246.714, 6476., 91., 96.286, 39400.185, 272.834, 314.995, 907.953, 12.758, 
  13.5, 0.97, "", "", "", "", "", "", "", "", 6067., 1.09659*^6, 153.745, 
  0.851, 6291., 0.882, 0.357, 2.8, "tests performed", 133392., 120971., 
  12421., 627., 4484., 1.87, 1.7, 0.17, 629., 52.78, 7.13253*^6, 17.144, 
  26.5, 6.378, 3.833, 8827.01, 1.7, 199.128, 8.27, 5., 21.6, 79.602, 1.3, 
  74.25, 0.728}, {"PRY", "South America", "Paraguay", "2021-05-02", 282543., 
  1520., 2208.714, 6572., 96., 96., 39613.293, 213.108, 309.668, 921.412, 
  13.459, 13.459, 0.97, "", "", "", "", "", "", "", "", 6063., 1.102653*^6, 
  154.595, 0.85, 6240., 0.875, 0.354, 2.8, "tests performed", 133929., 
  121498., 12431., 537., 4537., 1.88, 1.7, 0.17, 636., 52.78, 7.13253*^6, 
  17.144, 26.5, 6.378, 3.833, 8827.01, 1.7, 199.128, 8.27, 5., 21.6, 79.602, 
  1.3, 74.25, 0.728}, {"PRY", "South America", "Paraguay", "2021-05-03", 
  284453., 1910., 2157.143, 6653., 81., 93., 39881.08, 267.787, 302.437, 
  932.769, 11.356, 13.039, 0.97, "", "", "", "", "", "", "", "", 6011., 
  1.108664*^6, 155.438, 0.843, 6202., 0.87, 0.348, 2.9, "tests performed", 
  141328., 128762., 12566., 7399., 5459., 1.98, 1.81, 0.18, 765., "", 
  7.13253*^6, 17.144, 26.5, 6.378, 3.833, 8827.01, 1.7, 199.128, 8.27, 5., 
  21.6, 79.602, 1.3, 74.25, 0.728}, {"PRY", "South America", "Paraguay", 
  "2021-05-04", 286667., 2214., 2121.857, 6722., 69., 89.714, 40191.489, 
  310.409, 297.49, 942.443, 9.674, 12.578, 0.98, "", "", "", "", "", "", "", 
  "", 6106., 1.11477*^6, 156.294, 0.856, 6161., 0.864, 0.344, 2.9, 
  "tests performed", 148432., 135561., 12871., 7104., 5760., 2.08, 1.9, 0.18, 
  808., "", 7.13253*^6, 17.144, 26.5, 6.378, 3.833, 8827.01, 1.7, 199.128, 
  8.27, 5., 21.6, 79.602, 1.3, 74.25, 0.728}, 
 {"PRY", "South America", "Paraguay", "2021-05-05", 288974., 2307., 2114.857, 
  6798., 76., 86., 40514.936, 323.448, 296.509, 953.098, 10.655, 12.057, 
  0.99, "", "", "", "", "", "", "", "", 6030., 1.1208*^6, 157.139, 0.845, 
  6099., 0.855, 0.347, 2.9, "tests performed", 155622., 142406., 13216., 
  7190., 5766., 2.18, 2., 0.19, 808., "", 7.13253*^6, 17.144, 26.5, 6.378, 
  3.833, 8827.01, 1.7, 199.128, 8.27, 5., 21.6, 79.602, 1.3, 74.25, 0.728}, 
 {"PRY", "South America", "Paraguay", "2021-05-06", 291540., 2566., 2096.429, 
  6883., 85., 83., 40874.697, 359.76, 293.925, 965.015, 11.917, 11.637, 1.01, 
  "", "", "", "", "", "", "", "", 6087., 1.126887*^6, 157.993, 0.853, 6054., 
  0.849, 0.346, 2.9, "tests performed", 161467., 147961., 13506., 5845., 
  5236., 2.26, 2.07, 0.19, 734., "", 7.13253*^6, 17.144, 26.5, 6.378, 3.833, 
  8827.01, 1.7, 199.128, 8.27, 5., 21.6, 79.602, 1.3, 74.25, 0.728}, 
 {"PRY", "South America", "Paraguay", "2021-05-07", 294233., 2693., 2165.143, 
  6974., 91., 84.143, 41252.263, 377.566, 303.559, 977.774, 12.758, 11.797, 
  1.02, "", "", "", "", "", "", "", "", 6019., 1.132906*^6, 158.836, 0.844, 
  6055., 0.849, 0.358, 2.8, "tests performed", 167135., 153170., 13965., 
  5668., 4910., 2.34, 2.15, 0.2, 688., "", 7.13253*^6, 17.144, 26.5, 6.378, 
  3.833, 8827.01, 1.7, 199.128, 8.27, 5., 21.6, 79.602, 1.3, 74.25, 0.728}, 
 {"PRY", "South America", "Paraguay", "2021-05-08", 296306., 2073., 2183.286, 
  7050., 76., 82., 41542.903, 290.64, 306.103, 988.429, 10.655, 11.497, 1.01, 
  "", "", "", "", "", "", "", "", 6175., 1.139081*^6, 159.702, 0.866, 6070., 
  0.851, 0.36, 2.8, "tests performed", 168203., 153961., 14242., 1068., 
  4973., 2.36, 2.16, 0.2, 697., "", 7.13253*^6, 17.144, 26.5, 6.378, 3.833, 
  8827.01, 1.7, 199.128, 8.27, 5., 21.6, 79.602, 1.3, 74.25, 0.728}, 
 {"PRY", "South America", "Paraguay", "2021-05-09", 297789., 1483., 2178., 
  7130., 80., 79.714, 41750.823, 207.921, 305.361, 999.645, 11.216, 11.176, 
  1.01, "", "", "", "", "", "", "", "", 6137., 1.145218*^6, 160.563, 0.86, 
  6081., 0.853, 0.358, 2.8, "tests performed", 168975., 154502., 14473., 
  772., 5007., 2.37, 2.17, 0.2, 702., "", 7.13253*^6, 17.144, 26.5, 6.378, 
  3.833, 8827.01, 1.7, 199.128, 8.27, 5., 21.6, 79.602, 1.3, 74.25, 0.728}, 
 {"PRY", "South America", "Paraguay", "2021-05-10", 299684., 1895., 2175.857, 
  7209., 79., 79.429, 42016.507, 265.684, 305.061, 1010.721, 11.076, 11.136, 
  1.01, "", "", "", "", "", "", "", "", 6044., 1.151262*^6, 161.41, 0.847, 
  6085., 0.853, 0.358, 2.8, "tests performed", 179851., 163212., 16639., 
  10876., 5503., 2.52, 2.29, 0.23, 772., "", 7.13253*^6, 17.144, 26.5, 6.378, 
  3.833, 8827.01, 1.7, 199.128, 8.27, 5., 21.6, 79.602, 1.3, 74.25, 0.728}, 
 {"PRY", "South America", "Paraguay", "2021-05-11", 302061., 2377., 2199.143, 
  7284., 75., 80.286, 42349.769, 333.262, 308.326, 1021.237, 10.515, 11.256, 
  1.02, "", "", "", "", "", "", "", "", 6088., 1.15735*^6, 162.264, 0.854, 
  6083., 0.853, 0.362, 2.8, "tests performed", 192755., 172727., 20028., 
  12904., 6332., 2.7, 2.42, 0.28, 888., "", 7.13253*^6, 17.144, 26.5, 6.378, 
  3.833, 8827.01, 1.7, 199.128, 8.27, 5., 21.6, 79.602, 1.3, 74.25, 0.728}, 
 {"PRY", "South America", "Paraguay", "2021-05-12", 304889., 2828., 2273.571, 
  7358., 74., 80., 42746.263, 396.493, 318.761, 1031.612, 10.375, 11.216, 
  1.03, "", "", "", "", "", "", "", "", 6283., 1.163633*^6, 163.144, 0.881, 
  6119., 0.858, 0.372, 2.7, "tests performed", 206427., 182596., 23831., 
  13672., 7258., 2.89, 2.56, 0.33, 1018., 54.63, 7.13253*^6, 17.144, 26.5, 
  6.378, 3.833, 8827.01, 1.7, 199.128, 8.27, 5., 21.6, 79.602, 1.3, 74.25, 
  0.728}, {"PRY", "South America", "Paraguay", "2021-05-13", 307457., 2568., 
  2273.857, 7427., 69., 77.714, 43106.303, 360.041, 318.801, 1041.285, 9.674, 
  10.896, 1.03, "", "", "", "", "", "", "", "", 6081., 1.169714*^6, 163.997, 
  0.853, 6118., 0.858, 0.372, 2.7, "tests performed", 222850., 193653., 
  29197., 16423., 8769., 3.12, 2.72, 0.41, 1229., 54.63, 7.13253*^6, 17.144, 
  26.5, 6.378, 3.833, 8827.01, 1.7, 199.128, 8.27, 5., 21.6, 79.602, 1.3, 
  74.25, 0.728}, {"PRY", "South America", "Paraguay", "2021-05-14", 309638., 
  2181., 2200.714, 7482., 55., 72.571, 43412.085, 305.782, 308.546, 1048.997, 
  7.711, 10.175, 1.03, "", "", "", "", "", "", "", "", 6007., 1.175721*^6, 
  164.839, 0.842, 6116., 0.857, 0.36, 2.8, "tests performed", 231220., 
  200638., 30582., 8370., 9155., 3.24, 2.81, 0.43, 1284., 54.63, 7.13253*^6, 
  17.144, 26.5, 6.378, 3.833, 8827.01, 1.7, 199.128, 8.27, 5., 21.6, 79.602, 
  1.3, 74.25, 0.728}, {"PRY", "South America", "Paraguay", "2021-05-15", 
  311746., 2108., 2205.714, 7534., 52., 69.143, 43707.632, 295.547, 309.247, 
  1056.287, 7.291, 9.694, 1.04, "", "", "", "", "", "", "", "", 6030., 
  1.181751*^6, 165.685, 0.845, 6096., 0.855, 0.362, 2.8, "tests performed", 
  232801., 202009., 30792., 1581., 9228., 3.26, 2.83, 0.43, 1294., 54.63, 
  7.13253*^6, 17.144, 26.5, 6.378, 3.833, 8827.01, 1.7, 199.128, 8.27, 5., 
  21.6, 79.602, 1.3, 74.25, 0.728}, {"PRY", "South America", "Paraguay", 
  "2021-05-16", 313527., 1781., 2248.286, 7596., 62., 66.571, 43957.334, 
  249.701, 315.216, 1064.98, 8.693, 9.333, 1.05, "", "", "", "", "", "", "", 
  "", 6091., 1.187842*^6, 166.539, 0.854, 6089., 0.854, 0.369, 2.7, 
  "tests performed", 234506., 203445., 31061., 1705., 9362., 3.29, 2.85, 
  0.44, 1313., 54.63, 7.13253*^6, 17.144, 26.5, 6.378, 3.833, 8827.01, 1.7, 
  199.128, 8.27, 5., 21.6, 79.602, 1.3, 74.25, 0.728}, 
 {"PRY", "South America", "Paraguay", "2021-05-17", 315547., 2020., 2266.143, 
  7692., 96., 69., 44240.543, 283.209, 317.719, 1078.439, 13.459, 9.674, 
  1.07, "", "", "", "", "", "", "", "", 6067., 1.193909*^6, 167.389, 0.851, 
  6092., 0.854, 0.372, 2.7, "tests performed", 244942., 207810., 37132., 
  10436., 9299., 3.43, 2.91, 0.52, 1304., 54.63, 7.13253*^6, 17.144, 26.5, 
  6.378, 3.833, 8827.01, 1.7, 199.128, 8.27, 5., 21.6, 79.602, 1.3, 74.25, 
  0.728}, {"PRY", "South America", "Paraguay", "2021-05-18", 318251., 2704., 
  2312.857, 7802., 110., 74., 44619.651, 379.108, 324.269, 1093.862, 15.422, 
  10.375, 1.09, "", "", "", "", "", "", "", "", 6021., 1.19993*^6, 168.233, 
  0.844, 6083., 0.853, 0.38, 2.6, "tests performed", 262852., 221269., 
  41583., 17910., 10014., 3.69, 3.1, 0.58, 1404., 54.63, 7.13253*^6, 17.144, 
  26.5, 6.378, 3.833, 8827.01, 1.7, 199.128, 8.27, 5., 21.6, 79.602, 1.3, 
  74.25, 0.728}, {"PRY", "South America", "Paraguay", "2021-05-19", 321032., 
  2781., 2306.143, 7914., 112., 79.429, 45009.555, 389.904, 323.327, 
  1109.564, 15.703, 11.136, 1.11, "", "", "", "", "", "", "", "", 6063., 
  1.205993*^6, 169.083, 0.85, 6051., 0.848, 0.381, 2.6, "tests performed", 
  279543., 233744., 45799., 16691., 10445., 3.92, 3.28, 0.64, 1464., 54.63, 
  7.13253*^6, 17.144, 26.5, 6.378, 3.833, 8827.01, 1.7, 199.128, 8.27, 5., 
  21.6, 79.602, 1.3, 74.25, 0.728}, {"PRY", "South America", "Paraguay", 
  "2021-05-20", 324063., 3031., 2372.286, 8012., 98., 83.571, 45434.509, 
  424.954, 332.601, 1123.304, 13.74, 11.717, 1.13, "", "", "", "", "", "", 
  "", "", 6111., 1.212104*^6, 169.94, 0.857, 6056., 0.849, 0.392, 2.6, 
  "tests performed", 296128., 246470., 49658., 16585., 10468., 4.15, 3.46, 
  0.7, 1468., 49.07, 7.13253*^6, 17.144, 26.5, 6.378, 3.833, 8827.01, 1.7, 
  199.128, 8.27, 5., 21.6, 79.602, 1.3, 74.25, 0.728}, 
 {"PRY", "South America", "Paraguay", "2021-05-21", 327229., 3166., 2513., 
  8115., 103., 90.429, 45878.391, 443.882, 352.329, 1137.745, 14.441, 12.678, 
  1.15, "", "", "", "", "", "", "", "", 6056., 1.21816*^6, 170.789, 0.849, 
  6063., 0.85, 0.414, 2.4, "tests performed", 310572., 257352., 53220., 
  14444., 11336., 4.35, 3.61, 0.75, 1589., 49.07, 7.13253*^6, 17.144, 26.5, 
  6.378, 3.833, 8827.01, 1.7, 199.128, 8.27, 5., 21.6, 79.602, 1.3, 74.25, 
  0.728}, {"PRY", "South America", "Paraguay", "2021-05-22", 330457., 3228., 
  2673., 8235., 120., 100.143, 46330.965, 452.574, 374.762, 1154.569, 16.824, 
  14.04, 1.15, "", "", "", "", "", "", "", "", 6455., 1.224615*^6, 171.694, 
  0.905, 6123., 0.858, 0.437, 2.3, "tests performed", 318546., 264461., 
  54085., 7974., 12249., 4.47, 3.71, 0.76, 1717., 49.07, 7.13253*^6, 17.144, 
  26.5, 6.378, 3.833, 8827.01, 1.7, 199.128, 8.27, 5., 21.6, 79.602, 1.3, 
  74.25, 0.728}, {"PRY", "South America", "Paraguay", "2021-05-23", 332971., 
  2514., 2777.714, 8360., 125., 109.143, 46683.435, 352.47, 389.443, 
  1172.095, 17.525, 15.302, 1.14, "", "", "", "", "", "", "", "", 6615., 
  1.23123*^6, 172.622, 0.927, 6198., 0.869, 0.448, 2.2, "tests performed", 
  318641., 264523., 54118., 95., 12019., 4.47, 3.71, 0.76, 1685., 49.07, 
  7.13253*^6, 17.144, 26.5, 6.378, 3.833, 8827.01, 1.7, 199.128, 8.27, 5., 
  21.6, 79.602, 1.3, 74.25, 0.728}, {"PRY", "South America", "Paraguay", 
  "2021-05-24", 335691., 2720., 2877.714, 8474., 114., 111.714, 47064.786, 
  381.351, 403.463, 1188.078, 15.983, 15.663, 1.12, "", "", "", "", "", "", 
  "", "", 6952., 1.238182*^6, 173.596, 0.975, 6325., 0.887, 0.455, 2.2, 
  "tests performed", 326262., 268239., 58023., 7621., 11617., 4.57, 3.76, 
  0.81, 1629., 49.07, 7.13253*^6, 17.144, 26.5, 6.378, 3.833, 8827.01, 1.7, 
  199.128, 8.27, 5., 21.6, 79.602, 1.3, 74.25, 0.728}, 
 {"PRY", "South America", "Paraguay", "2021-05-25", 338914., 3223., 2951.857, 
  8591., 117., 112.714, 47516.66, 451.873, 413.858, 1204.481, 16.404, 15.803, 
  1.1, "", "", "", "", "", "", "", "", 6993., 1.245175*^6, 174.577, 0.98, 
  6464., 0.906, 0.457, 2.2, "tests performed", 333513., 272392., 61121., 
  7251., 10094., 4.68, 3.82, 0.86, 1415., 49.07, 7.13253*^6, 17.144, 26.5, 
  6.378, 3.833, 8827.01, 1.7, 199.128, 8.27, 5., 21.6, 79.602, 1.3, 74.25, 
  0.728}, {"PRY", "South America", "Paraguay", "2021-05-26", 342221., 3307., 
  3027., 8701., 110., 112.429, 47980.31, 463.65, 424.394, 1219.904, 15.422, 
  15.763, 1.08, "", "", "", "", "", "", "", "", 7230., 1.252405*^6, 175.591, 
  1.014, 6630., 0.93, 0.457, 2.2, "tests performed", 340338., 276710., 
  63628., 6825., 8685., 4.77, 3.88, 0.89, 1218., 49.07, 7.13253*^6, 17.144, 
  26.5, 6.378, 3.833, 8827.01, 1.7, 199.128, 8.27, 5., 21.6, 79.602, 1.3, 
  74.25, 0.728}, {"PRY", "South America", "Paraguay", "2021-05-27", 345357., 
  3136., 3042., 8800., 99., 112.571, 48419.986, 439.676, 426.497, 1233.784, 
  13.88, 15.783, 1.05, "", "", "", "", "", "", "", "", 7866., 1.260271*^6, 
  176.693, 1.103, 6881., 0.965, 0.442, 2.3, "tests performed", "", "", "", 
  "", 8425., "", "", "", 1181., 49.07, 7.13253*^6, 17.144, 26.5, 6.378, 
  3.833, 8827.01, 1.7, 199.128, 8.27, 5., 21.6, 79.602, 1.3, 74.25, 0.728}, 
 {"PRY", "South America", "Paraguay", "2021-05-28", 348184., 2827., 2993.571, 
  8892., 92., 111., 48816.339, 396.353, 419.707, 1246.682, 12.899, 15.563, 
  1.04, "", "", "", "", "", "", "", "", 8087., 1.268358*^6, 177.827, 1.134, 
  7171., 1.005, 0.417, 2.4, "tests performed", 369867., 298656., 71211., "", 
  8471., 5.19, 4.19, 1., 1188., 49.07, 7.13253*^6, 17.144, 26.5, 6.378, 
  3.833, 8827.01, 1.7, 199.128, 8.27, 5., 21.6, 79.602, 1.3, 74.25, 0.728}, 
 {"PRY", "South America", "Paraguay", "2021-05-29", 350613., 2429., 2879.429, 
  8987., 95., 107.429, 49156.891, 340.552, 403.704, 1260.002, 13.319, 15.062, 
  1.03, "", "", "", "", "", "", "", "", 7895., 1.276253*^6, 178.934, 1.107, 
  7377., 1.034, 0.39, 2.6, "tests performed", "", "", "", "", 7914., "", "", 
  "", 1110., 49.07, 7.13253*^6, 17.144, 26.5, 6.378, 3.833, 8827.01, 1.7, 
  199.128, 8.27, 5., 21.6, 79.602, 1.3, 74.25, 0.728}, 
 {"PRY", "South America", "Paraguay", "2021-05-30", 352688., 2075., 2816.714, 
  9083., 96., 103.286, 49447.812, 290.921, 394.911, 1273.461, 13.459, 14.481, 
  1.03, "", "", "", "", "", "", "", "", 8506., 1.284759*^6, 180.127, 1.193, 
  7647., 1.072, 0.368, 2.7, "tests performed", 378022., 305098., 72924., "", 
  8483., 5.3, 4.28, 1.02, 1189., 49.07, 7.13253*^6, 17.144, 26.5, 6.378, 
  3.833, 8827.01, 1.7, 199.128, 8.27, 5., 21.6, 79.602, 1.3, 74.25, 0.728}, 
 {"PRY", "South America", "Paraguay", "2021-05-31", 355384., 2696., 2813.286, 
  9186., 103., 101.714, 49825.798, 377.986, 394.43, 1287.902, 14.441, 14.261, 
  1.03, "", "", "", "", "", "", "", "", 8400., 1.293159*^6, 181.304, 1.178, 
  7854., 1.101, 0.358, 2.8, "tests performed", 392667., 315430., 77237., 
  14645., 9486., 5.51, 4.42, 1.08, 1330., 49.07, 7.13253*^6, 17.144, 26.5, 
  6.378, 3.833, 8827.01, 1.7, 199.128, 8.27, 5., 21.6, 79.602, 1.3, 74.25, 
  0.728}, {"PRY", "South America", "Paraguay", "2021-06-01", 358244., 2860., 
  2761.429, 9293., 107., 100.286, 50226.778, 400.98, 387.16, 1302.904, 
  15.002, 14.06, 1.03, "", "", "", "", "", "", "", "", 8306., 1.301465*^6, 
  182.469, 1.165, 8041., 1.127, 0.343, 2.9, "tests performed", 407644., 
  327971., 79673., 14977., 10590., 5.72, 4.6, 1.12, 1485., 49.07, 7.13253*^6, 
  17.144, 26.5, 6.378, 3.833, 8827.01, 1.7, 199.128, 8.27, 5., 21.6, 79.602, 
  1.3, 74.25, 0.728}, {"PRY", "South America", "Paraguay", "2021-06-02", 
  361440., 3196., 2745.571, 9396., 103., 99.286, 50674.866, 448.088, 384.937, 
  1317.345, 14.441, 13.92, 1.04, "", "", "", "", "", "", "", "", 8651., 
  1.310116*^6, 183.682, 1.213, 8244., 1.156, 0.333, 3., "tests performed", 
  "", "", "", "", "", "", "", "", "", 49.07, 7.13253*^6, 17.144, 26.5, 6.378, 
  3.833, 8827.01, 1.7, 199.128, 8.27, 5., 21.6, 79.602, 1.3, 74.25, 0.728}, 
 {"PRY", "South America", "Paraguay", "2021-06-03", 364702., 3262., 2763.571, 
  9498., 102., 99.714, 51132.207, 457.341, 387.46, 1331.645, 14.301, 13.98, 
  1.05, "", "", "", "", "", "", "", "", 8655., 1.318771*^6, 184.895, 1.213, 
  8357., 1.172, 0.331, 3., "tests performed", "", "", "", "", "", "", "", "", 
  "", 49.07, 7.13253*^6, 17.144, 26.5, 6.378, 3.833, 8827.01, 1.7, 199.128, 
  8.27, 5., 21.6, 79.602, 1.3, 74.25, 0.728}, 
 {"PRY", "South America", "Paraguay", "2021-06-04", 368183., 3481., 2857., 
  9609., 111., 102.429, 51620.253, 488.046, 400.559, 1347.208, 15.563, 
  14.361, 1.05, "", "", "", "", "", "", "", "", 8643., 1.327414*^6, 186.107, 
  1.212, 8437., 1.183, 0.339, 3., "tests performed", "", "", "", "", "", "", 
  "", "", "", 49.07, 7.13253*^6, 17.144, 26.5, 6.378, 3.833, 8827.01, 1.7, 
  199.128, 8.27, 5., 21.6, 79.602, 1.3, 74.25, 0.728}, 
 {"PRY", "South America", "Paraguay", "2021-06-05", 371021., 2838., 2915.429, 
  9739., 130., 107.429, 52018.148, 397.895, 408.751, 1365.434, 18.226, 
  15.062, 1.05, "", "", "", "", "", "", "", "", 8771., 1.336185*^6, 187.337, 
  1.23, 8562., 1.2, 0.341, 2.9, "tests performed", "", "", "", "", "", "", 
  "", "", "", 49.07, 7.13253*^6, 17.144, 26.5, 6.378, 3.833, 8827.01, 1.7, 
  199.128, 8.27, 5., 21.6, 79.602, 1.3, 74.25, 0.728}, 
 {"PRY", "South America", "Paraguay", "2021-06-06", 373165., 2144., 2925.286, 
  9874., 135., 113., 52318.742, 300.595, 410.133, 1384.362, 18.927, 15.843, 
  1.05, "", "", "", "", "", "", "", "", 7344., 1.343529*^6, 188.366, 1.03, 
  8396., 1.177, 0.348, 2.9, "tests performed", "", "", "", "", "", "", "", 
  "", "", 49.07, 7.13253*^6, 17.144, 26.5, 6.378, 3.833, 8827.01, 1.7, 
  199.128, 8.27, 5., 21.6, 79.602, 1.3, 74.25, 0.728}, 
 {"PRY", "South America", "Paraguay", "2021-06-07", 375996., 2831., 2944.571, 
  10005., 131., 117., 52715.656, 396.914, 412.837, 1402.728, 18.367, 16.404, 
  "", "", "", "", "", "", "", "", "", "", "", "", "", "", "", "", "", "", "", 
  "", "", "", "", "", "", "", "", 49.07, 7.13253*^6, 17.144, 26.5, 6.378, 
  3.833, 8827.01, 1.7, 199.128, 8.27, 5., 21.6, 79.602, 1.3, 74.25, 0.728}, 
 {"PER", "South America", "Peru", "2020-01-06", "", "", "", "", "", "", "", 
  "", "", "", "", "", "", "", "", "", "", "", "", "", "", 1., 1., 0., 0., "", 
  "", "", "", "tests performed", "", "", "", "", "", "", "", "", "", 0., 
  3.2971846*^7, 25.129, 29.1, 7.151, 4.455, 12236.706, 3.5, 85.755, 5.95, 
  4.8, "", "", 1.6, 76.74, 0.777}, {"PER", "South America", "Peru", 
  "2020-01-07", "", "", "", "", "", "", "", "", "", "", "", "", "", "", "", 
  "", "", "", "", "", "", 1., 2., 0., 0., "", "", "", "", "tests performed", 
  "", "", "", "", "", "", "", "", "", 0., 3.2971846*^7, 25.129, 29.1, 7.151, 
  4.455, 12236.706, 3.5, 85.755, 5.95, 4.8, "", "", 1.6, 76.74, 0.777}, 
 {"PER", "South America", "Peru", "2020-01-08", "", "", "", "", "", "", "", 
  "", "", "", "", "", "", "", "", "", "", "", "", "", "", "", "", "", "", "", 
  "", "", "", "tests performed", "", "", "", "", "", "", "", "", "", 0., 
  3.2971846*^7, 25.129, 29.1, 7.151, 4.455, 12236.706, 3.5, 85.755, 5.95, 
  4.8, "", "", 1.6, 76.74, 0.777}, {"PER", "South America", "Peru", 
  "2020-01-09", "", "", "", "", "", "", "", "", "", "", "", "", "", "", "", 
  "", "", "", "", "", "", "", "", "", "", "", "", "", "", "tests performed", 
  "", "", "", "", "", "", "", "", "", 0., 3.2971846*^7, 25.129, 29.1, 7.151, 
  4.455, 12236.706, 3.5, 85.755, 5.95, 4.8, "", "", 1.6, 76.74, 0.777}, 
 {"PER", "South America", "Peru", "2020-01-10", "", "", "", "", "", "", "", 
  "", "", "", "", "", "", "", "", "", "", "", "", "", "", "", "", "", "", "", 
  "", "", "", "tests performed", "", "", "", "", "", "", "", "", "", 0., 
  3.2971846*^7, 25.129, 29.1, 7.151, 4.455, 12236.706, 3.5, 85.755, 5.95, 
  4.8, "", "", 1.6, 76.74, 0.777}, {"PER", "South America", "Peru", 
  "2020-01-11", "", "", "", "", "", "", "", "", "", "", "", "", "", "", "", 
  "", "", "", "", "", "", "", "", "", "", "", "", "", "", "tests performed", 
  "", "", "", "", "", "", "", "", "", 0., 3.2971846*^7, 25.129, 29.1, 7.151, 
  4.455, 12236.706, 3.5, 85.755, 5.95, 4.8, "", "", 1.6, 76.74, 0.777}, 
 {"PER", "South America", "Peru", "2020-01-12", "", "", "", "", "", "", "", 
  "", "", "", "", "", "", "", "", "", "", "", "", "", "", "", "", "", "", "", 
  "", "", "", "tests performed", "", "", "", "", "", "", "", "", "", 0., 
  3.2971846*^7, 25.129, 29.1, 7.151, 4.455, 12236.706, 3.5, 85.755, 5.95, 
  4.8, "", "", 1.6, 76.74, 0.777}, {"PER", "South America", "Peru", 
  "2020-01-13", "", "", "", "", "", "", "", "", "", "", "", "", "", "", "", 
  "", "", "", "", "", "", 1., 3., 0., 0., 0., 0., "", "", "tests performed", 
  "", "", "", "", "", "", "", "", "", 0., 3.2971846*^7, 25.129, 29.1, 7.151, 
  4.455, 12236.706, 3.5, 85.755, 5.95, 4.8, "", "", 1.6, 76.74, 0.777}, 
 {"PER", "South America", "Peru", "2020-01-14", "", "", "", "", "", "", "", 
  "", "", "", "", "", "", "", "", "", "", "", "", "", "", "", "", "", "", 0., 
  0., "", "", "tests performed", "", "", "", "", "", "", "", "", "", 0., 
  3.2971846*^7, 25.129, 29.1, 7.151, 4.455, 12236.706, 3.5, 85.755, 5.95, 
  4.8, "", "", 1.6, 76.74, 0.777}, {"PER", "South America", "Peru", 
  "2020-01-15", "", "", "", "", "", "", "", "", "", "", "", "", "", "", "", 
  "", "", "", "", "", "", 1., 4., 0., 0., 0., 0., "", "", "tests performed", 
  "", "", "", "", "", "", "", "", "", 0., 3.2971846*^7, 25.129, 29.1, 7.151, 
  4.455, 12236.706, 3.5, 85.755, 5.95, 4.8, "", "", 1.6, 76.74, 0.777}, 
 {"PER", "South America", "Peru", "2020-01-16", "", "", "", "", "", "", "", 
  "", "", "", "", "", "", "", "", "", "", "", "", "", "", "", "", "", "", 0., 
  0., "", "", "tests performed", "", "", "", "", "", "", "", "", "", 0., 
  3.2971846*^7, 25.129, 29.1, 7.151, 4.455, 12236.706, 3.5, 85.755, 5.95, 
  4.8, "", "", 1.6, 76.74, 0.777}, {"PER", "South America", "Peru", 
  "2020-01-17", "", "", "", "", "", "", "", "", "", "", "", "", "", "", "", 
  "", "", "", "", "", "", 1., 5., 0., 0., 0., 0., "", "", "tests performed", 
  "", "", "", "", "", "", "", "", "", 0., 3.2971846*^7, 25.129, 29.1, 7.151, 
  4.455, 12236.706, 3.5, 85.755, 5.95, 4.8, "", "", 1.6, 76.74, 0.777}, 
 {"PER", "South America", "Peru", "2020-01-18", "", "", "", "", "", "", "", 
  "", "", "", "", "", "", "", "", "", "", "", "", "", "", "", "", "", "", 0., 
  0., "", "", "tests performed", "", "", "", "", "", "", "", "", "", 0., 
  3.2971846*^7, 25.129, 29.1, 7.151, 4.455, 12236.706, 3.5, 85.755, 5.95, 
  4.8, "", "", 1.6, 76.74, 0.777}, {"PER", "South America", "Peru", 
  "2020-01-19", "", "", "", "", "", "", "", "", "", "", "", "", "", "", "", 
  "", "", "", "", "", "", 1., 6., 0., 0., 0., 0., "", "", "tests performed", 
  "", "", "", "", "", "", "", "", "", 0., 3.2971846*^7, 25.129, 29.1, 7.151, 
  4.455, 12236.706, 3.5, 85.755, 5.95, 4.8, "", "", 1.6, 76.74, 0.777}, 
 {"PER", "South America", "Peru", "2020-01-20", "", "", "", "", "", "", "", 
  "", "", "", "", "", "", "", "", "", "", "", "", "", "", 2., 8., 0., 0., 1., 
  0., 0., "", "tests performed", "", "", "", "", "", "", "", "", "", 0., 
  3.2971846*^7, 25.129, 29.1, 7.151, 4.455, 12236.706, 3.5, 85.755, 5.95, 
  4.8, "", "", 1.6, 76.74, 0.777}, {"PER", "South America", "Peru", 
  "2020-01-21", "", "", "", "", "", "", "", "", "", "", "", "", "", "", "", 
  "", "", "", "", "", "", "", "", "", "", 1., 0., "", "", "tests performed", 
  "", "", "", "", "", "", "", "", "", 0., 3.2971846*^7, 25.129, 29.1, 7.151, 
  4.455, 12236.706, 3.5, 85.755, 5.95, 4.8, "", "", 1.6, 76.74, 0.777}, 
 {"PER", "South America", "Peru", "2020-01-22", "", "", "", "", "", "", "", 
  "", "", "", "", "", "", "", "", "", "", "", "", "", "", 1., 9., 0., 0., 1., 
  0., 0., "", "tests performed", "", "", "", "", "", "", "", "", "", 0., 
  3.2971846*^7, 25.129, 29.1, 7.151, 4.455, 12236.706, 3.5, 85.755, 5.95, 
  4.8, "", "", 1.6, 76.74, 0.777}, {"PER", "South America", "Peru", 
  "2020-01-23", "", "", "", "", "", "", "", "", "", "", "", "", "", "", "", 
  "", "", "", "", "", "", 1., 10., 0., 0., 1., 0., 0., "", "tests performed", 
  "", "", "", "", "", "", "", "", "", 0., 3.2971846*^7, 25.129, 29.1, 7.151, 
  4.455, 12236.706, 3.5, 85.755, 5.95, 4.8, "", "", 1.6, 76.74, 0.777}, 
 {"PER", "South America", "Peru", "2020-01-24", "", "", "", "", "", "", "", 
  "", "", "", "", "", "", "", "", "", "", "", "", "", "", "", "", "", "", 1., 
  0., "", "", "tests performed", "", "", "", "", "", "", "", "", "", 0., 
  3.2971846*^7, 25.129, 29.1, 7.151, 4.455, 12236.706, 3.5, 85.755, 5.95, 
  4.8, "", "", 1.6, 76.74, 0.777}, {"PER", "South America", "Peru", 
  "2020-01-25", "", "", "", "", "", "", "", "", "", "", "", "", "", "", "", 
  "", "", "", "", "", "", "", "", "", "", 1., 0., "", "", "tests performed", 
  "", "", "", "", "", "", "", "", "", 0., 3.2971846*^7, 25.129, 29.1, 7.151, 
  4.455, 12236.706, 3.5, 85.755, 5.95, 4.8, "", "", 1.6, 76.74, 0.777}, 
 {"PER", "South America", "Peru", "2020-01-26", "", "", "", "", "", "", "", 
  "", "", "", "", "", "", "", "", "", "", "", "", "", "", "", "", "", "", 1., 
  0., "", "", "tests performed", "", "", "", "", "", "", "", "", "", 0., 
  3.2971846*^7, 25.129, 29.1, 7.151, 4.455, 12236.706, 3.5, 85.755, 5.95, 
  4.8, "", "", 1.6, 76.74, 0.777}, {"PER", "South America", "Peru", 
  "2020-01-27", "", "", "", "", "", "", "", "", "", "", "", "", "", "", "", 
  "", "", "", "", "", "", 4., 14., 0., 0., 1., 0., 0., "", "tests performed", 
  "", "", "", "", "", "", "", "", "", 0., 3.2971846*^7, 25.129, 29.1, 7.151, 
  4.455, 12236.706, 3.5, 85.755, 5.95, 4.8, "", "", 1.6, 76.74, 0.777}, 
 {"PER", "South America", "Peru", "2020-01-28", "", "", "", "", "", "", "", 
  "", "", "", "", "", "", "", "", "", "", "", "", "", "", "", "", "", "", 1., 
  0., "", "", "tests performed", "", "", "", "", "", "", "", "", "", 0., 
  3.2971846*^7, 25.129, 29.1, 7.151, 4.455, 12236.706, 3.5, 85.755, 5.95, 
  4.8, "", "", 1.6, 76.74, 0.777}, {"PER", "South America", "Peru", 
  "2020-01-29", "", "", "", "", "", "", "", "", "", "", "", "", "", "", "", 
  "", "", "", "", "", "", 2., 16., 0., 0., 1., 0., 0., "", "tests performed", 
  "", "", "", "", "", "", "", "", "", 0., 3.2971846*^7, 25.129, 29.1, 7.151, 
  4.455, 12236.706, 3.5, 85.755, 5.95, 4.8, "", "", 1.6, 76.74, 0.777}, 
 {"PER", "South America", "Peru", "2020-01-30", "", "", "", "", "", "", "", 
  "", "", "", "", "", "", "", "", "", "", "", "", "", "", 2., 18., 0.001, 0., 
  1., 0., 0., "", "tests performed", "", "", "", "", "", "", "", "", "", 0., 
  3.2971846*^7, 25.129, 29.1, 7.151, 4.455, 12236.706, 3.5, 85.755, 5.95, 
  4.8, "", "", 1.6, 76.74, 0.777}, {"PER", "South America", "Peru", 
  "2020-01-31", "", "", "", "", "", "", "", "", "", "", "", "", "", "", "", 
  "", "", "", "", "", "", 3., 21., 0.001, 0., 1., 0., 0., "", 
  "tests performed", "", "", "", "", "", "", "", "", "", 0., 3.2971846*^7, 
  25.129, 29.1, 7.151, 4.455, 12236.706, 3.5, 85.755, 5.95, 4.8, "", "", 1.6, 
  76.74, 0.777}, {"PER", "South America", "Peru", "2020-02-01", "", "", "", 
  "", "", "", "", "", "", "", "", "", "", "", "", "", "", "", "", "", "", 3., 
  24., 0.001, 0., 2., 0., 0., "", "tests performed", "", "", "", "", "", "", 
  "", "", "", 0., 3.2971846*^7, 25.129, 29.1, 7.151, 4.455, 12236.706, 3.5, 
  85.755, 5.95, 4.8, "", "", 1.6, 76.74, 0.777}, 
 {"PER", "South America", "Peru", "2020-02-02", "", "", "", "", "", "", "", 
  "", "", "", "", "", "", "", "", "", "", "", "", "", "", 2., 26., 0.001, 0., 
  2., 0., 0., "", "tests performed", "", "", "", "", "", "", "", "", "", 0., 
  3.2971846*^7, 25.129, 29.1, 7.151, 4.455, 12236.706, 3.5, 85.755, 5.95, 
  4.8, "", "", 1.6, 76.74, 0.777}, {"PER", "South America", "Peru", 
  "2020-02-03", "", "", "", "", "", "", "", "", "", "", "", "", "", "", "", 
  "", "", "", "", "", "", 3., 29., 0.001, 0., 2., 0., 0.053, 18.9, 
  "tests performed", "", "", "", "", "", "", "", "", "", 0., 3.2971846*^7, 
  25.129, 29.1, 7.151, 4.455, 12236.706, 3.5, 85.755, 5.95, 4.8, "", "", 1.6, 
  76.74, 0.777}, {"PER", "South America", "Peru", "2020-02-04", "", "", "", 
  "", "", "", "", "", "", "", "", "", "", "", "", "", "", "", "", "", "", 1., 
  30., 0.001, 0., 2., 0., 0.062, 16.1, "tests performed", "", "", "", "", "", 
  "", "", "", "", 0., 3.2971846*^7, 25.129, 29.1, 7.151, 4.455, 12236.706, 
  3.5, 85.755, 5.95, 4.8, "", "", 1.6, 76.74, 0.777}, 
 {"PER", "South America", "Peru", "2020-02-05", "", "", "", "", "", "", "", 
  "", "", "", "", "", "", "", "", "", "", "", "", "", "", 1., 31., 0.001, 0., 
  2., 0., 0.067, 14.9, "tests performed", "", "", "", "", "", "", "", "", "", 
  0., 3.2971846*^7, 25.129, 29.1, 7.151, 4.455, 12236.706, 3.5, 85.755, 5.95, 
  4.8, "", "", 1.6, 76.74, 0.777}, {"PER", "South America", "Peru", 
  "2020-02-06", "", "", "", "", "", "", "", "", "", "", "", "", "", "", "", 
  "", "", "", "", "", "", 2., 33., 0.001, 0., 2., 0., 0.067, 14.9, 
  "tests performed", "", "", "", "", "", "", "", "", "", 0., 3.2971846*^7, 
  25.129, 29.1, 7.151, 4.455, 12236.706, 3.5, 85.755, 5.95, 4.8, "", "", 1.6, 
  76.74, 0.777}, {"PER", "South America", "Peru", "2020-02-07", "", "", "", 
  "", "", "", "", "", "", "", "", "", "", "", "", "", "", "", "", "", "", 3., 
  36., 0.001, 0., 2., 0., 0.067, 14.9, "tests performed", "", "", "", "", "", 
  "", "", "", "", 0., 3.2971846*^7, 25.129, 29.1, 7.151, 4.455, 12236.706, 
  3.5, 85.755, 5.95, 4.8, "", "", 1.6, 76.74, 0.777}, 
 {"PER", "South America", "Peru", "2020-02-08", "", "", "", "", "", "", "", 
  "", "", "", "", "", "", "", "", "", "", "", "", "", "", "", "", "", "", 2., 
  0., "", "", "tests performed", "", "", "", "", "", "", "", "", "", 0., 
  3.2971846*^7, 25.129, 29.1, 7.151, 4.455, 12236.706, 3.5, 85.755, 5.95, 
  4.8, "", "", 1.6, 76.74, 0.777}, {"PER", "South America", "Peru", 
  "2020-02-09", "", "", "", "", "", "", "", "", "", "", "", "", "", "", "", 
  "", "", "", "", "", "", 3., 39., 0.001, 0., 2., 0., 0.067, 14.9, 
  "tests performed", "", "", "", "", "", "", "", "", "", 0., 3.2971846*^7, 
  25.129, 29.1, 7.151, 4.455, 12236.706, 3.5, 85.755, 5.95, 4.8, "", "", 1.6, 
  76.74, 0.777}, {"PER", "South America", "Peru", "2020-02-10", "", "", "", 
  "", "", "", "", "", "", "", "", "", "", "", "", "", "", "", "", "", "", 3., 
  42., 0.001, 0., 2., 0., 0.062, 16.1, "tests performed", "", "", "", "", "", 
  "", "", "", "", 0., 3.2971846*^7, 25.129, 29.1, 7.151, 4.455, 12236.706, 
  3.5, 85.755, 5.95, 4.8, "", "", 1.6, 76.74, 0.777}, 
 {"PER", "South America", "Peru", "2020-02-11", "", "", "", "", "", "", "", 
  "", "", "", "", "", "", "", "", "", "", "", "", "", "", 1., 43., 0.001, 0., 
  2., 0., 0., "", "tests performed", "", "", "", "", "", "", "", "", "", 0., 
  3.2971846*^7, 25.129, 29.1, 7.151, 4.455, 12236.706, 3.5, 85.755, 5.95, 
  4.8, "", "", 1.6, 76.74, 0.777}, {"PER", "South America", "Peru", 
  "2020-02-12", "", "", "", "", "", "", "", "", "", "", "", "", "", "", "", 
  "", "", "", "", "", "", 2., 45., 0.001, 0., 2., 0., 0., "", 
  "tests performed", "", "", "", "", "", "", "", "", "", 0., 3.2971846*^7, 
  25.129, 29.1, 7.151, 4.455, 12236.706, 3.5, 85.755, 5.95, 4.8, "", "", 1.6, 
  76.74, 0.777}, {"PER", "South America", "Peru", "2020-02-13", "", "", "", 
  "", "", "", "", "", "", "", "", "", "", "", "", "", "", "", "", "", "", 1., 
  46., 0.001, 0., 2., 0., 0.067, 14.9, "tests performed", "", "", "", "", "", 
  "", "", "", "", 0., 3.2971846*^7, 25.129, 29.1, 7.151, 4.455, 12236.706, 
  3.5, 85.755, 5.95, 4.8, "", "", 1.6, 76.74, 0.777}, 
 {"PER", "South America", "Peru", "2020-02-14", "", "", "", "", "", "", "", 
  "", "", "", "", "", "", "", "", "", "", "", "", "", "", 1., 47., 0.001, 0., 
  2., 0., 0.071, 14.1, "tests performed", "", "", "", "", "", "", "", "", "", 
  0., 3.2971846*^7, 25.129, 29.1, 7.151, 4.455, 12236.706, 3.5, 85.755, 5.95, 
  4.8, "", "", 1.6, 76.74, 0.777}, {"PER", "South America", "Peru", 
  "2020-02-15", "", "", "", "", "", "", "", "", "", "", "", "", "", "", "", 
  "", "", "", "", "", "", "", "", "", "", 1., 0., "", "", "tests performed", 
  "", "", "", "", "", "", "", "", "", 0., 3.2971846*^7, 25.129, 29.1, 7.151, 
  4.455, 12236.706, 3.5, 85.755, 5.95, 4.8, "", "", 1.6, 76.74, 0.777}, 
 {"PER", "South America", "Peru", "2020-02-16", "", "", "", "", "", "", "", 
  "", "", "", "", "", "", "", "", "", "", "", "", "", "", "", "", "", "", 1., 
  0., "", "", "tests performed", "", "", "", "", "", "", "", "", "", 0., 
  3.2971846*^7, 25.129, 29.1, 7.151, 4.455, 12236.706, 3.5, 85.755, 5.95, 
  4.8, "", "", 1.6, 76.74, 0.777}, {"PER", "South America", "Peru", 
  "2020-02-17", "", "", "", "", "", "", "", "", "", "", "", "", "", "", "", 
  "", "", "", "", "", "", 1., 48., 0.001, 0., 1., 0., 0.083, 12., 
  "tests performed", "", "", "", "", "", "", "", "", "", 0., 3.2971846*^7, 
  25.129, 29.1, 7.151, 4.455, 12236.706, 3.5, 85.755, 5.95, 4.8, "", "", 1.6, 
  76.74, 0.777}, {"PER", "South America", "Peru", "2020-02-18", "", "", "", 
  "", "", "", "", "", "", "", "", "", "", "", "", "", "", "", "", "", "", 1., 
  49., 0.001, 0., 1., 0., 0.1, 10., "tests performed", "", "", "", "", "", 
  "", "", "", "", 0., 3.2971846*^7, 25.129, 29.1, 7.151, 4.455, 12236.706, 
  3.5, 85.755, 5.95, 4.8, "", "", 1.6, 76.74, 0.777}, 
 {"PER", "South America", "Peru", "2020-02-19", "", "", "", "", "", "", "", 
  "", "", "", "", "", "", "", "", "", "", "", "", "", "", "", "", "", "", 1., 
  0., "", "", "tests performed", "", "", "", "", "", "", "", "", "", 0., 
  3.2971846*^7, 25.129, 29.1, 7.151, 4.455, 12236.706, 3.5, 85.755, 5.95, 
  4.8, "", "", 1.6, 76.74, 0.777}, {"PER", "South America", "Peru", 
  "2020-02-20", "", "", "", "", "", "", "", "", "", "", "", "", "", "", "", 
  "", "", "", "", "", "", "", "", "", "", 1., 0., "", "", "tests performed", 
  "", "", "", "", "", "", "", "", "", 0., 3.2971846*^7, 25.129, 29.1, 7.151, 
  4.455, 12236.706, 3.5, 85.755, 5.95, 4.8, "", "", 1.6, 76.74, 0.777}, 
 {"PER", "South America", "Peru", "2020-02-21", "", "", "", "", "", "", "", 
  "", "", "", "", "", "", "", "", "", "", "", "", "", "", "", "", "", "", 1., 
  0., "", "", "tests performed", "", "", "", "", "", "", "", "", "", 0., 
  3.2971846*^7, 25.129, 29.1, 7.151, 4.455, 12236.706, 3.5, 85.755, 5.95, 
  4.8, "", "", 1.6, 76.74, 0.777}, {"PER", "South America", "Peru", 
  "2020-02-22", "", "", "", "", "", "", "", "", "", "", "", "", "", "", "", 
  "", "", "", "", "", "", "", "", "", "", 1., 0., "", "", "tests performed", 
  "", "", "", "", "", "", "", "", "", 0., 3.2971846*^7, 25.129, 29.1, 7.151, 
  4.455, 12236.706, 3.5, 85.755, 5.95, 4.8, "", "", 1.6, 76.74, 0.777}, 
 {"PER", "South America", "Peru", "2020-02-23", "", "", "", "", "", "", "", 
  "", "", "", "", "", "", "", "", "", "", "", "", "", "", 4., 53., 0.002, 0., 
  1., 0., 0.091, 11., "tests performed", "", "", "", "", "", "", "", "", "", 
  0., 3.2971846*^7, 25.129, 29.1, 7.151, 4.455, 12236.706, 3.5, 85.755, 5.95, 
  4.8, "", "", 1.6, 76.74, 0.777}, {"PER", "South America", "Peru", 
  "2020-02-24", "", "", "", "", "", "", "", "", "", "", "", "", "", "", "", 
  "", "", "", "", "", "", 4., 57., 0.002, 0., 1., 0., 0.071, 14.1, 
  "tests performed", "", "", "", "", "", "", "", "", "", 0., 3.2971846*^7, 
  25.129, 29.1, 7.151, 4.455, 12236.706, 3.5, 85.755, 5.95, 4.8, "", "", 1.6, 
  76.74, 0.777}, {"PER", "South America", "Peru", "2020-02-25", "", "", "", 
  "", "", "", "", "", "", "", "", "", "", "", "", "", "", "", "", "", "", 3., 
  60., 0.002, 0., 2., 0., 0.067, 14.9, "tests performed", "", "", "", "", "", 
  "", "", "", "", 0., 3.2971846*^7, 25.129, 29.1, 7.151, 4.455, 12236.706, 
  3.5, 85.755, 5.95, 4.8, "", "", 1.6, 76.74, 0.777}, 
 {"PER", "South America", "Peru", "2020-02-26", "", "", "", "", "", "", "", 
  "", "", "", "", "", "", "", "", "", "", "", "", "", "", 11., 71., 0.002, 
  0., 3., 0., 0., "", "tests performed", "", "", "", "", "", "", "", "", "", 
  0., 3.2971846*^7, 25.129, 29.1, 7.151, 4.455, 12236.706, 3.5, 85.755, 5.95, 
  4.8, "", "", 1.6, 76.74, 0.777}, {"PER", "South America", "Peru", 
  "2020-02-27", "", "", "", "", "", "", "", "", "", "", "", "", "", "", "", 
  "", "", "", "", "", "", 19., 90., 0.003, 0.001, 6., 0., 0., "", 
  "tests performed", "", "", "", "", "", "", "", "", "", 0., 3.2971846*^7, 
  25.129, 29.1, 7.151, 4.455, 12236.706, 3.5, 85.755, 5.95, 4.8, "", "", 1.6, 
  76.74, 0.777}, {"PER", "South America", "Peru", "2020-02-28", "", "", "", 
  "", "", "", "", "", "", "", "", "", "", "", "", "", "", "", "", "", "", 
  10., 100., 0.003, 0., 7., 0., 0., "", "tests performed", "", "", "", "", 
  "", "", "", "", "", 0., 3.2971846*^7, 25.129, 29.1, 7.151, 4.455, 
  12236.706, 3.5, 85.755, 5.95, 4.8, "", "", 1.6, 76.74, 0.777}, 
 {"PER", "South America", "Peru", "2020-02-29", "", "", "", "", "", "", "", 
  "", "", "", "", "", "", "", "", "", "", "", "", "", "", 8., 108., 0.003, 
  0., 8., 0., 0., "", "tests performed", "", "", "", "", "", "", "", "", "", 
  0., 3.2971846*^7, 25.129, 29.1, 7.151, 4.455, 12236.706, 3.5, 85.755, 5.95, 
  4.8, "", "", 1.6, 76.74, 0.777}, {"PER", "South America", "Peru", 
  "2020-03-01", "", "", "", "", "", "", "", "", "", "", "", "", "", "", "", 
  "", "", "", "", "", "", 5., 113., 0.003, 0., 9., 0., 0., "", 
  "tests performed", "", "", "", "", "", "", "", "", "", 0., 3.2971846*^7, 
  25.129, 29.1, 7.151, 4.455, 12236.706, 3.5, 85.755, 5.95, 4.8, "", "", 1.6, 
  76.74, 0.777}, {"PER", "South America", "Peru", "2020-03-02", "", "", "", 
  "", "", "", "", "", "", "", "", "", "", "", "", "", "", "", "", "", "", 
  21., 134., 0.004, 0.001, 11., 0., 0., "", "tests performed", "", "", "", 
  "", "", "", "", "", "", 0., 3.2971846*^7, 25.129, 29.1, 7.151, 4.455, 
  12236.706, 3.5, 85.755, 5.95, 4.8, "", "", 1.6, 76.74, 0.777}, 
 {"PER", "South America", "Peru", "2020-03-03", "", "", "", "", "", "", "", 
  "", "", "", "", "", "", "", "", "", "", "", "", "", "", 14., 148., 0.004, 
  0., 13., 0., 0., "", "tests performed", "", "", "", "", "", "", "", "", "", 
  0., 3.2971846*^7, 25.129, 29.1, 7.151, 4.455, 12236.706, 3.5, 85.755, 5.95, 
  4.8, "", "", 1.6, 76.74, 0.777}, {"PER", "South America", "Peru", 
  "2020-03-04", "", "", "", "", "", "", "", "", "", "", "", "", "", "", "", 
  "", "", "", "", "", "", 24., 172., 0.005, 0.001, 14., 0., 0.02, 50., 
  "tests performed", "", "", "", "", "", "", "", "", "", 0., 3.2971846*^7, 
  25.129, 29.1, 7.151, 4.455, 12236.706, 3.5, 85.755, 5.95, 4.8, "", "", 1.6, 
  76.74, 0.777}, {"PER", "South America", "Peru", "2020-03-05", "", "", "", 
  "", "", "", "", "", "", "", "", "", "", "", "", "", "", "", "", "", "", 
  31., 203., 0.006, 0.001, 16., 0., 0.044, 22.7, "tests performed", "", "", 
  "", "", "", "", "", "", "", 11.11, 3.2971846*^7, 25.129, 29.1, 7.151, 
  4.455, 12236.706, 3.5, 85.755, 5.95, 4.8, "", "", 1.6, 76.74, 0.777}, 
 {"PER", "South America", "Peru", "2020-03-06", 1., 1., "", 1., 1., "", 0.03, 
  0.03, "", 0.03, 0.03, "", "", "", "", "", "", "", "", "", "", 74., 277., 
  0.008, 0.002, 25., 0.001, 0.068, 14.7, "tests performed", "", "", "", "", 
  "", "", "", "", "", 13.89, 3.2971846*^7, 25.129, 29.1, 7.151, 4.455, 
  12236.706, 3.5, 85.755, 5.95, 4.8, "", "", 1.6, 76.74, 0.777}, 
 {"PER", "South America", "Peru", "2020-03-07", 1., 0., "", 1., 0., "", 0.03, 
  0., "", 0.03, 0., "", "", "", "", "", "", "", "", "", "", 77., 354., 0.011, 
  0.002, 35., 0.001, 0.057, 17.5, "tests performed", "", "", "", "", "", "", 
  "", "", "", 13.89, 3.2971846*^7, 25.129, 29.1, 7.151, 4.455, 12236.706, 
  3.5, 85.755, 5.95, 4.8, "", "", 1.6, 76.74, 0.777}, 
 {"PER", "South America", "Peru", "2020-03-08", 6., 5., "", 2., 1., "", 
  0.182, 0.152, "", 0.061, 0.03, "", "", "", "", "", "", "", "", "", "", 99., 
  453., 0.014, 0.003, 49., 0.001, 0.044, 22.7, "tests performed", "", "", "", 
  "", "", "", "", "", "", 13.89, 3.2971846*^7, 25.129, 29.1, 7.151, 4.455, 
  12236.706, 3.5, 85.755, 5.95, 4.8, "", "", 1.6, 76.74, 0.777}, 
 {"PER", "South America", "Peru", "2020-03-09", 7., 1., "", 2., 0., "", 
  0.212, 0.03, "", 0.061, 0., "", "", "", "", "", "", "", "", "", "", 243., 
  696., 0.021, 0.007, 80., 0.002, 0.034, 29.4, "tests performed", "", "", "", 
  "", "", "", "", "", "", 13.89, 3.2971846*^7, 25.129, 29.1, 7.151, 4.455, 
  12236.706, 3.5, 85.755, 5.95, 4.8, "", "", 1.6, 76.74, 0.777}, 
 {"PER", "South America", "Peru", "2020-03-10", 11., 4., "", 2., 0., "", 
  0.334, 0.121, "", 0.061, 0., "", "", "", "", "", "", "", "", "", "", 381., 
  1077., 0.033, 0.012, 133., 0.004, 0.038, 26.3, "tests performed", "", "", 
  "", "", "", "", "", "", "", 13.89, 3.2971846*^7, 25.129, 29.1, 7.151, 
  4.455, 12236.706, 3.5, 85.755, 5.95, 4.8, "", "", 1.6, 76.74, 0.777}, 
 {"PER", "South America", "Peru", "2020-03-11", 11., 0., 1.571, 2., 0., 
  0.286, 0.334, 0., 0.048, 0.061, 0., 0.009, "", "", "", "", "", "", "", "", 
  "", 416., 1493., 0.045, 0.013, 189., 0.006, 0.039, 25.6, "tests performed", 
  "", "", "", "", "", "", "", "", "", 16.67, 3.2971846*^7, 25.129, 29.1, 
  7.151, 4.455, 12236.706, 3.5, 85.755, 5.95, 4.8, "", "", 1.6, 76.74, 
  0.777}, {"PER", "South America", "Peru", "2020-03-12", 15., 4., 2.143, 3., 
  1., 0.429, 0.455, 0.121, 0.065, 0.091, 0.03, 0.013, "", "", "", "", "", "", 
  "", "", "", 502., 1995., 0.061, 0.015, 256., 0.008, 0.037, 27., 
  "tests performed", "", "", "", "", "", "", "", "", "", 44.44, 3.2971846*^7, 
  25.129, 29.1, 7.151, 4.455, 12236.706, 3.5, 85.755, 5.95, 4.8, "", "", 1.6, 
  76.74, 0.777}, {"PER", "South America", "Peru", "2020-03-13", 28., 13., 
  3.857, 3., 0., 0.286, 0.849, 0.394, 0.117, 0.091, 0., 0.009, "", "", "", 
  "", "", "", "", "", "", 477., 2472., 0.075, 0.014, 314., 0.01, 0.039, 25.6, 
  "tests performed", "", "", "", "", "", "", "", "", "", 44.44, 3.2971846*^7, 
  25.129, 29.1, 7.151, 4.455, 12236.706, 3.5, 85.755, 5.95, 4.8, "", "", 1.6, 
  76.74, 0.777}, {"PER", "South America", "Peru", "2020-03-14", 38., 10., 
  5.286, 3., 0., 0.286, 1.152, 0.303, 0.16, 0.091, 0., 0.009, "", "", "", "", 
  "", "", "", "", "", 415., 2887., 0.088, 0.013, 362., 0.011, 0.04, 25., 
  "tests performed", "", "", "", "", "", "", "", "", "", 50., 3.2971846*^7, 
  25.129, 29.1, 7.151, 4.455, 12236.706, 3.5, 85.755, 5.95, 4.8, "", "", 1.6, 
  76.74, 0.777}, {"PER", "South America", "Peru", "2020-03-15", 43., 5., 
  5.286, 5., 2., 0.429, 1.304, 0.152, 0.16, 0.152, 0.061, 0.013, "", "", "", 
  "", "", "", "", "", "", 330., 3217., 0.098, 0.01, 395., 0.012, 0.047, 21.3, 
  "tests performed", "", "", "", "", "", "", "", "", "", 74.07, 3.2971846*^7, 
  25.129, 29.1, 7.151, 4.455, 12236.706, 3.5, 85.755, 5.95, 4.8, "", "", 1.6, 
  76.74, 0.777}, {"PER", "South America", "Peru", "2020-03-16", 86., 43., 
  11.286, 5., 0., 0.429, 2.608, 1.304, 0.342, 0.152, 0., 0.013, "", "", "", 
  "", "", "", "", "", "", 728., 3945., 0.12, 0.022, 464., 0.014, 0.061, 16.4, 
  "tests performed", "", "", "", "", "", "", "", "", "", 90.74, 3.2971846*^7, 
  25.129, 29.1, 7.151, 4.455, 12236.706, 3.5, 85.755, 5.95, 4.8, "", "", 1.6, 
  76.74, 0.777}, {"PER", "South America", "Peru", "2020-03-17", 117., 31., 
  15.143, 9., 4., 1., 3.548, 0.94, 0.459, 0.273, 0.121, 0.03, "", "", "", "", 
  "", "", "", "", "", 683., 4628., 0.14, 0.021, 507., 0.015, 0.067, 14.9, 
  "tests performed", "", "", "", "", "", "", "", "", "", 90.74, 3.2971846*^7, 
  25.129, 29.1, 7.151, 4.455, 12236.706, 3.5, 85.755, 5.95, 4.8, "", "", 1.6, 
  76.74, 0.777}, {"PER", "South America", "Peru", "2020-03-18", 145., 28., 
  19.143, 15., 6., 1.857, 4.398, 0.849, 0.581, 0.455, 0.182, 0.056, 1.89, "", 
  "", "", "", "", "", "", "", 822., 5450., 0.165, 0.025, 565., 0.017, 0.065, 
  15.4, "tests performed", "", "", "", "", "", "", "", "", "", 94.44, 
  3.2971846*^7, 25.129, 29.1, 7.151, 4.455, 12236.706, 3.5, 85.755, 5.95, 
  4.8, "", "", 1.6, 76.74, 0.777}, {"PER", "South America", "Peru", 
  "2020-03-19", 234., 89., 31.286, 20., 5., 2.429, 7.097, 2.699, 0.949, 
  0.607, 0.152, 0.074, 1.89, "", "", "", "", "", "", "", "", 863., 6313., 
  0.191, 0.026, 617., 0.019, 0.066, 15.2, "tests performed", "", "", "", "", 
  "", "", "", "", "", 94.44, 3.2971846*^7, 25.129, 29.1, 7.151, 4.455, 
  12236.706, 3.5, 85.755, 5.95, 4.8, "", "", 1.6, 76.74, 0.777}, 
 {"PER", "South America", "Peru", "2020-03-20", 234., 0., 29.429, 26., 6., 
  3.286, 7.097, 0., 0.893, 0.789, 0.182, 0.1, 1.88, "", "", "", "", "", "", 
  "", "", 1264., 7577., 0.23, 0.038, 729., 0.022, 0.063, 15.9, 
  "tests performed", "", "", "", "", "", "", "", "", "", 94.44, 3.2971846*^7, 
  25.129, 29.1, 7.151, 4.455, 12236.706, 3.5, 85.755, 5.95, 4.8, "", "", 1.6, 
  76.74, 0.777}, {"PER", "South America", "Peru", "2020-03-21", 318., 84., 
  40., 30., 4., 3.857, 9.645, 2.548, 1.213, 0.91, 0.121, 0.117, 1.88, "", "", 
  "", "", "", "", "", "", 893., 8470., 0.257, 0.027, 798., 0.024, 0.064, 
  15.6, "tests performed", "", "", "", "", "", "", "", "", "", 94.44, 
  3.2971846*^7, 25.129, 29.1, 7.151, 4.455, 12236.706, 3.5, 85.755, 5.95, 
  4.8, "", "", 1.6, 76.74, 0.777}, {"PER", "South America", "Peru", 
  "2020-03-22", 363., 45., 45.714, 34., 4., 4.143, 11.009, 1.365, 1.386, 
  1.031, 0.121, 0.126, 1.87, "", "", "", "", "", "", "", "", 598., 9068., 
  0.275, 0.018, 836., 0.025, 0.067, 14.9, "tests performed", "", "", "", "", 
  "", "", "", "", "", 94.44, 3.2971846*^7, 25.129, 29.1, 7.151, 4.455, 
  12236.706, 3.5, 85.755, 5.95, 4.8, "", "", 1.6, 76.74, 0.777}, 
 {"PER", "South America", "Peru", "2020-03-23", 395., 32., 44.143, 39., 5., 
  4.857, 11.98, 0.971, 1.339, 1.183, 0.152, 0.147, 1.87, "", "", "", "", "", 
  "", "", "", 1052., 10120., 0.307, 0.032, 882., 0.027, 0.065, 15.4, 
  "tests performed", "", "", "", "", "", "", "", "", "", 94.44, 3.2971846*^7, 
  25.129, 29.1, 7.151, 4.455, 12236.706, 3.5, 85.755, 5.95, 4.8, "", "", 1.6, 
  76.74, 0.777}, {"PER", "South America", "Peru", "2020-03-24", 416., 21., 
  42.714, 45., 6., 5.143, 12.617, 0.637, 1.295, 1.365, 0.182, 0.156, 1.86, 
  "", "", "", "", "", "", "", "", 979., 11099., 0.337, 0.03, 924., 0.028, 
  0.065, 15.4, "tests performed", "", "", "", "", "", "", "", "", "", 94.44, 
  3.2971846*^7, 25.129, 29.1, 7.151, 4.455, 12236.706, 3.5, 85.755, 5.95, 
  4.8, "", "", 1.6, 76.74, 0.777}, {"PER", "South America", "Peru", 
  "2020-03-25", 480., 64., 47.857, 57., 12., 6., 14.558, 1.941, 1.451, 1.729, 
  0.364, 0.182, 1.86, "", "", "", "", "", "", "", "", 1270., 12369., 0.375, 
  0.039, 988., 0.03, 0.072, 13.9, "tests performed", "", "", "", "", "", "", 
  "", "", "", 94.44, 3.2971846*^7, 25.129, 29.1, 7.151, 4.455, 12236.706, 
  3.5, 85.755, 5.95, 4.8, "", "", 1.6, 76.74, 0.777}, 
 {"PER", "South America", "Peru", "2020-03-26", 580., 100., 49.429, 63., 6., 
  6.143, 17.591, 3.033, 1.499, 1.911, 0.182, 0.186, 1.86, "", "", "", "", "", 
  "", "", "", 1048., 13417., 0.407, 0.032, 1015., 0.031, 0.082, 12.2, 
  "tests performed", "", "", "", "", "", "", "", "", "", 94.44, 3.2971846*^7, 
  25.129, 29.1, 7.151, 4.455, 12236.706, 3.5, 85.755, 5.95, 4.8, "", "", 1.6, 
  76.74, 0.777}, {"PER", "South America", "Peru", "2020-03-27", 635., 55., 
  57.286, 71., 8., 6.429, 19.259, 1.668, 1.737, 2.153, 0.243, 0.195, 1.86, 
  "", "", "", "", "", "", "", "", 1072., 14489., 0.439, 0.033, 987., 0.03, 
  0.094, 10.6, "tests performed", "", "", "", "", "", "", "", "", "", 94.44, 
  3.2971846*^7, 25.129, 29.1, 7.151, 4.455, 12236.706, 3.5, 85.755, 5.95, 
  4.8, "", "", 1.6, 76.74, 0.777}, {"PER", "South America", "Peru", 
  "2020-03-28", 671., 36., 50.429, 86., 15., 8., 20.351, 1.092, 1.529, 2.608, 
  0.455, 0.243, 1.86, "", "", "", "", "", "", "", "", 964., 15453., 0.469, 
  0.029, 998., 0.03, 0.107, 9.3, "tests performed", "", "", "", "", "", "", 
  "", "", "", 94.44, 3.2971846*^7, 25.129, 29.1, 7.151, 4.455, 12236.706, 
  3.5, 85.755, 5.95, 4.8, "", "", 1.6, 76.74, 0.777}, 
 {"PER", "South America", "Peru", "2020-03-29", 852., 181., 69.857, 95., 9., 
  8.714, 25.84, 5.49, 2.119, 2.881, 0.273, 0.264, 1.87, "", "", "", "", "", 
  "", "", "", 667., 16120., 0.489, 0.02, 1007., 0.031, 0.118, 8.5, 
  "tests performed", "", "", "", "", "", "", "", "", "", 94.44, 3.2971846*^7, 
  25.129, 29.1, 7.151, 4.455, 12236.706, 3.5, 85.755, 5.95, 4.8, "", "", 1.6, 
  76.74, 0.777}, {"PER", "South America", "Peru", "2020-03-30", 950., 98., 
  79.286, 113., 18., 10.571, 28.812, 2.972, 2.405, 3.427, 0.546, 0.321, 1.86, 
  "", "", "", "", "", "", "", "", 1349., 17469., 0.53, 0.041, 1050., 0.032, 
  0.134, 7.5, "tests performed", "", "", "", "", "", "", "", "", "", 94.44, 
  3.2971846*^7, 25.129, 29.1, 7.151, 4.455, 12236.706, 3.5, 85.755, 5.95, 
  4.8, "", "", 1.6, 76.74, 0.777}, {"PER", "South America", "Peru", 
  "2020-03-31", 1065., 115., 92.714, 138., 25., 13.286, 32.3, 3.488, 2.812, 
  4.185, 0.758, 0.403, 1.86, "", "", "", "", "", "", "", "", 1278., 18747., 
  0.569, 0.039, 1093., 0.033, 0.158, 6.3, "tests performed", "", "", "", "", 
  "", "", "", "", "", 94.44, 3.2971846*^7, 25.129, 29.1, 7.151, 4.455, 
  12236.706, 3.5, 85.755, 5.95, 4.8, "", "", 1.6, 76.74, 0.777}, 
 {"PER", "South America", "Peru", "2020-04-01", 1323., 258., 120.429, 161., 
  23., 14.857, 40.125, 7.825, 3.652, 4.883, 0.698, 0.451, 1.86, "", "", "", 
  "", "", "", "", "", 1417., 20164., 0.612, 0.043, 1114., 0.034, 0.197, 5.1, 
  "tests performed", "", "", "", "", "", "", "", "", "", 94.44, 3.2971846*^7, 
  25.129, 29.1, 7.151, 4.455, 12236.706, 3.5, 85.755, 5.95, 4.8, "", "", 1.6, 
  76.74, 0.777}, {"PER", "South America", "Peru", "2020-04-02", 1414., 91., 
  119.143, 183., 22., 17.143, 42.885, 2.76, 3.613, 5.55, 0.667, 0.52, 1.86, 
  "", "", "", "", "", "", "", "", 1313., 21477., 0.651, 0.04, 1151., 0.035, 
  0.225, 4.4, "tests performed", "", "", "", "", "", "", "", "", "", 94.44, 
  3.2971846*^7, 25.129, 29.1, 7.151, 4.455, 12236.706, 3.5, 85.755, 5.95, 
  4.8, "", "", 1.6, 76.74, 0.777}, {"PER", "South America", "Peru", 
  "2020-04-03", 1595., 181., 137.143, 209., 26., 19.714, 48.375, 5.49, 4.159, 
  6.339, 0.789, 0.598, 1.86, "", "", "", "", "", "", "", "", 1288., 22765., 
  0.69, 0.039, 1182., 0.036, 0.254, 3.9, "tests performed", "", "", "", "", 
  "", "", "", "", "", 94.44, 3.2971846*^7, 25.129, 29.1, 7.151, 4.455, 
  12236.706, 3.5, 85.755, 5.95, 4.8, "", "", 1.6, 76.74, 0.777}, 
 {"PER", "South America", "Peru", "2020-04-04", 1746., 151., 153.571, 258., 
  49., 24.571, 52.954, 4.58, 4.658, 7.825, 1.486, 0.745, 1.86, "", "", "", 
  "", "", "", "", "", 1297., 24062., 0.73, 0.039, 1230., 0.037, 0.281, 3.6, 
  "tests performed", "", "", "", "", "", "", "", "", "", 94.44, 3.2971846*^7, 
  25.129, 29.1, 7.151, 4.455, 12236.706, 3.5, 85.755, 5.95, 4.8, "", "", 1.6, 
  76.74, 0.777}, {"PER", "South America", "Peru", "2020-04-05", 2281., 535., 
  204.143, 317., 59., 31.714, 69.18, 16.226, 6.191, 9.614, 1.789, 0.962, 
  1.86, "", "", "", "", "", "", "", "", 652., 24714., 0.75, 0.02, 1228., 
  0.037, 0.299, 3.3, "tests performed", "", "", "", "", "", "", "", "", "", 
  94.44, 3.2971846*^7, 25.129, 29.1, 7.151, 4.455, 12236.706, 3.5, 85.755, 
  5.95, 4.8, "", "", 1.6, 76.74, 0.777}, {"PER", "South America", "Peru", 
  "2020-04-06", 2561., 280., 230.143, 360., 43., 35.286, 77.672, 8.492, 6.98, 
  10.918, 1.304, 1.07, 1.85, "", "", "", "", "", "", "", "", 1785., 26499., 
  0.804, 0.054, 1290., 0.039, 0.332, 3., "tests performed", "", "", "", "", 
  "", "", "", "", "", 94.44, 3.2971846*^7, 25.129, 29.1, 7.151, 4.455, 
  12236.706, 3.5, 85.755, 5.95, 4.8, "", "", 1.6, 76.74, 0.777}, 
 {"PER", "South America", "Peru", "2020-04-07", 2954., 393., 269.857, 423., 
  63., 40.714, 89.592, 11.919, 8.184, 12.829, 1.911, 1.235, 1.84, "", "", "", 
  "", "", "", "", "", 1594., 28093., 0.852, 0.048, 1335., 0.04, 0.349, 2.9, 
  "tests performed", "", "", "", "", "", "", "", "", "", 94.44, 3.2971846*^7, 
  25.129, 29.1, 7.151, 4.455, 12236.706, 3.5, 85.755, 5.95, 4.8, "", "", 1.6, 
  76.74, 0.777}, {"PER", "South America", "Peru", "2020-04-08", 4342., 1388., 
  431.286, 471., 48., 44.286, 131.688, 42.097, 13.08, 14.285, 1.456, 1.343, 
  1.83, "", "", "", "", "", "", "", "", 1598., 29691., 0.9, 0.048, 1361., 
  0.041, 0.348, 2.9, "tests performed", "", "", "", "", "", "", "", "", "", 
  94.44, 3.2971846*^7, 25.129, 29.1, 7.151, 4.455, 12236.706, 3.5, 85.755, 
  5.95, 4.8, "", "", 1.6, 76.74, 0.777}, {"PER", "South America", "Peru", 
  "2020-04-09", 5256., 914., 548.857, 569., 98., 55.143, 159.409, 27.721, 
  16.646, 17.257, 2.972, 1.672, 1.82, "", "", "", "", "", "", "", "", 1206., 
  30897., 0.937, 0.037, 1346., 0.041, 0.349, 2.9, "tests performed", "", "", 
  "", "", "", "", "", "", "", 94.44, 3.2971846*^7, 25.129, 29.1, 7.151, 
  4.455, 12236.706, 3.5, 85.755, 5.95, 4.8, "", "", 1.6, 76.74, 0.777}, 
 {"PER", "South America", "Peru", "2020-04-10", 5897., 641., 614.571, 650., 
  81., 63., 178.85, 19.441, 18.639, 19.714, 2.457, 1.911, 1.8, "", "", "", 
  "", "", "", "", "", 1045., 31942., 0.969, 0.032, 1311., 0.04, 0.359, 2.8, 
  "tests performed", "", "", "", "", "", "", "", "", "", 94.44, 3.2971846*^7, 
  25.129, 29.1, 7.151, 4.455, 12236.706, 3.5, 85.755, 5.95, 4.8, "", "", 1.6, 
  76.74, 0.777}, {"PER", "South America", "Peru", "2020-04-11", 6848., 951., 
  728.857, 753., 103., 70.714, 207.692, 28.843, 22.105, 22.838, 3.124, 2.145, 
  1.78, "", "", "", "", "", "", "", "", 1450., 33392., 1.013, 0.044, 1333., 
  0.04, 0.36, 2.8, "tests performed", "", "", "", "", "", "", "", "", "", 
  94.44, 3.2971846*^7, 25.129, 29.1, 7.151, 4.455, 12236.706, 3.5, 85.755, 
  5.95, 4.8, "", "", 1.6, 76.74, 0.777}, {"PER", "South America", "Peru", 
  "2020-04-12", 7519., 671., 748.286, 846., 93., 75.571, 228.043, 20.351, 
  22.695, 25.658, 2.821, 2.292, 1.76, "", "", "", "", "", "", "", "", 906., 
  34298., 1.04, 0.027, 1369., 0.042, 0.361, 2.8, "tests performed", "", "", 
  "", "", "", "", "", "", "", 94.44, 3.2971846*^7, 25.129, 29.1, 7.151, 
  4.455, 12236.706, 3.5, 85.755, 5.95, 4.8, "", "", 1.6, 76.74, 0.777}, 
 {"PER", "South America", "Peru", "2020-04-13", 9784., 2265., 1031.857, 952., 
  106., 84.571, 296.738, 68.695, 31.295, 28.873, 3.215, 2.565, 1.74, "", "", 
  "", "", "", "", "", "", 1423., 35721., 1.083, 0.043, 1317., 0.04, 0.354, 
  2.8, "tests performed", "", "", "", "", "", "", "", "", "", 94.44, 
  3.2971846*^7, 25.129, 29.1, 7.151, 4.455, 12236.706, 3.5, 85.755, 5.95, 
  4.8, "", "", 1.6, 76.74, 0.777}, {"PER", "South America", "Peru", 
  "2020-04-14", 10303., 519., 1049.857, 1061., 109., 91.143, 312.479, 15.741, 
  31.841, 32.179, 3.306, 2.764, 1.72, "", "", "", "", "", "", "", "", 1366., 
  37087., 1.125, 0.041, 1285., 0.039, 0.353, 2.8, "tests performed", "", "", 
  "", "", "", "", "", "", "", 94.44, 3.2971846*^7, 25.129, 29.1, 7.151, 
  4.455, 12236.706, 3.5, 85.755, 5.95, 4.8, "", "", 1.6, 76.74, 0.777}, 
 {"PER", "South America", "Peru", "2020-04-15", 11475., 1172., 1019., 1200., 
  139., 104.143, 348.024, 35.545, 30.905, 36.395, 4.216, 3.159, 1.7, "", "", 
  "", "", "", "", "", "", 1437., 38524., 1.168, 0.044, 1262., 0.038, 0.365, 
  2.7, "tests performed", "", "", "", "", "", "", "", "", "", 94.44, 
  3.2971846*^7, 25.129, 29.1, 7.151, 4.455, 12236.706, 3.5, 85.755, 5.95, 
  4.8, "", "", 1.6, 76.74, 0.777}, {"PER", "South America", "Peru", 
  "2020-04-16", 12491., 1016., 1033.571, 1333., 133., 109.143, 378.838, 
  30.814, 31.347, 40.428, 4.034, 3.31, 1.68, "", "", "", "", "", "", "", "", 
  1655., 40179., 1.219, 0.05, 1326., 0.04, 0.377, 2.7, "tests performed", "", 
  "", "", "", "", "", "", "", "", 94.44, 3.2971846*^7, 25.129, 29.1, 7.151, 
  4.455, 12236.706, 3.5, 85.755, 5.95, 4.8, "", "", 1.6, 76.74, 0.777}, 
 {"PER", "South America", "Peru", "2020-04-17", 13489., 998., 1084.571, 
  1490., 157., 120., 409.107, 30.268, 32.894, 45.19, 4.762, 3.639, 1.66, "", 
  "", "", "", "", "", "", "", 1846., 42025., 1.275, 0.056, 1440., 0.044, 
  0.366, 2.7, "tests performed", "", "", "", "", "", "", "", "", "", 94.44, 
  3.2971846*^7, 25.129, 29.1, 7.151, 4.455, 12236.706, 3.5, 85.755, 5.95, 
  4.8, "", "", 1.6, 76.74, 0.777}, {"PER", "South America", "Peru", 
  "2020-04-18", 14420., 931., 1081.714, 1628., 138., 125., 437.343, 28.236, 
  32.807, 49.375, 4.185, 3.791, 1.64, "", "", "", "", "", "", "", "", 1703., 
  43728., 1.326, 0.052, 1477., 0.045, 0.367, 2.7, "tests performed", "", "", 
  "", "", "", "", "", "", "", 94.44, 3.2971846*^7, 25.129, 29.1, 7.151, 
  4.455, 12236.706, 3.5, 85.755, 5.95, 4.8, "", "", 1.6, 76.74, 0.777}, 
 {"PER", "South America", "Peru", "2020-04-19", 15628., 1208., 1158.429, 
  1786., 158., 134.286, 473.98, 36.637, 35.134, 54.167, 4.792, 4.073, 1.62, 
  "", "", "", "", "", "", "", "", 1086., 44814., 1.359, 0.033, 1502., 0.046, 
  0.368, 2.7, "tests performed", "", "", "", "", "", "", "", "", "", 94.44, 
  3.2971846*^7, 25.129, 29.1, 7.151, 4.455, 12236.706, 3.5, 85.755, 5.95, 
  4.8, "", "", 1.6, 76.74, 0.777}, {"PER", "South America", "Peru", 
  "2020-04-20", 16325., 697., 934.429, 1990., 204., 148.286, 495.119, 21.139, 
  28.34, 60.355, 6.187, 4.497, 1.61, "", "", "", "", "", "", "", "", 1975., 
  46789., 1.419, 0.06, 1581., 0.048, 0.369, 2.7, "tests performed", "", "", 
  "", "", "", "", "", "", "", 94.44, 3.2971846*^7, 25.129, 29.1, 7.151, 
  4.455, 12236.706, 3.5, 85.755, 5.95, 4.8, "", "", 1.6, 76.74, 0.777}, 
 {"PER", "South America", "Peru", "2020-04-21", 17837., 1512., 1076.286, 
  2199., 209., 162.571, 540.977, 45.857, 32.643, 66.693, 6.339, 4.931, 1.6, 
  "", "", "", "", "", "", "", "", 2297., 49086., 1.489, 0.07, 1714., 0.052, 
  0.359, 2.8, "tests performed", "", "", "", "", "", "", "", "", "", 94.44, 
  3.2971846*^7, 25.129, 29.1, 7.151, 4.455, 12236.706, 3.5, 85.755, 5.95, 
  4.8, "", "", 1.6, 76.74, 0.777}, {"PER", "South America", "Peru", 
  "2020-04-22", 19250., 1413., 1110.714, 2418., 219., 174., 583.831, 42.855, 
  33.687, 73.335, 6.642, 5.277, 1.58, "", "", "", "", "", "", "", "", 2193., 
  51279., 1.555, 0.067, 1822., 0.055, 0.351, 2.8, "tests performed", "", "", 
  "", "", "", "", "", "", "", 94.44, 3.2971846*^7, 25.129, 29.1, 7.151, 
  4.455, 12236.706, 3.5, 85.755, 5.95, 4.8, "", "", 1.6, 76.74, 0.777}, 
 {"PER", "South America", "Peru", "2020-04-23", 20914., 1664., 1203.286, 
  2664., 246., 190.143, 634.299, 50.467, 36.494, 80.796, 7.461, 5.767, 1.57, 
  "", "", "", "", "", "", "", "", 2836., 54115., 1.641, 0.086, 1991., 0.06, 
  0.337, 3., "tests performed", "", "", "", "", "", "", "", "", "", 94.44, 
  3.2971846*^7, 25.129, 29.1, 7.151, 4.455, 12236.706, 3.5, 85.755, 5.95, 
  4.8, "", "", 1.6, 76.74, 0.777}, {"PER", "South America", "Peru", 
  "2020-04-24", 21648., 734., 1165.571, 2910., 246., 202.857, 656.56, 22.261, 
  35.351, 88.257, 7.461, 6.152, 1.56, "", "", "", "", "", "", "", "", 2226., 
  56341., 1.709, 0.068, 2045., 0.062, 0.332, 3., "tests performed", "", "", 
  "", "", "", "", "", "", "", 94.44, 3.2971846*^7, 25.129, 29.1, 7.151, 
  4.455, 12236.706, 3.5, 85.755, 5.95, 4.8, "", "", 1.6, 76.74, 0.777}, 
 {"PER", "South America", "Peru", "2020-04-25", 25331., 3683., 1558.714, 
  3198., 288., 224.286, 768.262, 111.701, 47.274, 96.992, 8.735, 6.802, 1.55, 
  "", "", "", "", "", "", "", "", 2173., 58514., 1.775, 0.066, 2112., 0.064, 
  0.327, 3.1, "tests performed", "", "", "", "", "", "", "", "", "", 94.44, 
  3.2971846*^7, 25.129, 29.1, 7.151, 4.455, 12236.706, 3.5, 85.755, 5.95, 
  4.8, "", "", 1.6, 76.74, 0.777}, {"PER", "South America", "Peru", 
  "2020-04-26", 27517., 2186., 1698.429, 3488., 290., 243.143, 834.56, 
  66.299, 51.511, 105.787, 8.795, 7.374, 1.53, "", "", "", "", "", "", "", 
  "", 927., 59441., 1.803, 0.028, 2090., 0.063, 0.328, 3., "tests performed", 
  "", "", "", "", "", "", "", "", "", 94.44, 3.2971846*^7, 25.129, 29.1, 
  7.151, 4.455, 12236.706, 3.5, 85.755, 5.95, 4.8, "", "", 1.6, 76.74, 
  0.777}, {"PER", "South America", "Peru", "2020-04-27", 28699., 1182., 
  1767.714, 3793., 305., 257.571, 870.409, 35.849, 53.613, 115.038, 9.25, 
  7.812, 1.52, "", "", "", "", "", "", "", "", 2433., 61874., 1.877, 0.074, 
  2155., 0.065, 0.325, 3.1, "tests performed", "", "", "", "", "", "", "", 
  "", "", 94.44, 3.2971846*^7, 25.129, 29.1, 7.151, 4.455, 12236.706, 3.5, 
  85.755, 5.95, 4.8, "", "", 1.6, 76.74, 0.777}, 
 {"PER", "South America", "Peru", "2020-04-28", 31190., 2491., 1907.571, 
  4106., 313., 272.429, 945.959, 75.549, 57.855, 124.53, 9.493, 8.262, 1.51, 
  "", "", "", "", "", "", "", "", 2355., 64229., 1.948, 0.071, 2163., 0.066, 
  0.325, 3.1, "tests performed", "", "", "", "", "", "", "", "", "", 94.44, 
  3.2971846*^7, 25.129, 29.1, 7.151, 4.455, 12236.706, 3.5, 85.755, 5.95, 
  4.8, "", "", 1.6, 76.74, 0.777}, {"PER", "South America", "Peru", 
  "2020-04-29", 33931., 2741., 2097.286, 4450., 344., 290.286, 1029.09, 
  83.132, 63.608, 134.964, 10.433, 8.804, 1.49, "", "", "", "", "", "", "", 
  "", 2784., 67013., 2.032, 0.084, 2248., 0.068, 0.324, 3.1, 
  "tests performed", "", "", "", "", "", "", "", "", "", 94.44, 3.2971846*^7, 
  25.129, 29.1, 7.151, 4.455, 12236.706, 3.5, 85.755, 5.95, 4.8, "", "", 1.6, 
  76.74, 0.777}, {"PER", "South America", "Peru", "2020-04-30", 36976., 
  3045., 2294.571, 4782., 332., 302.571, 1121.442, 92.352, 69.592, 145.033, 
  10.069, 9.177, 1.48, "", "", "", "", "", "", "", "", 2496., 69509., 2.108, 
  0.076, 2199., 0.067, 0.332, 3., "tests performed", "", "", "", "", "", "", 
  "", "", "", 94.44, 3.2971846*^7, 25.129, 29.1, 7.151, 4.455, 12236.706, 
  3.5, 85.755, 5.95, 4.8, "", "", 1.6, 76.74, 0.777}, 
 {"PER", "South America", "Peru", "2020-05-01", 40459., 3483., 2687.286, 
  5181., 399., 324.429, 1227.077, 105.636, 81.502, 157.134, 12.101, 9.84, 
  1.47, "", "", "", "", "", "", "", "", 1977., 71486., 2.168, 0.06, 2164., 
  0.066, 0.337, 3., "tests performed", "", "", "", "", "", "", "", "", "", 
  96.3, 3.2971846*^7, 25.129, 29.1, 7.151, 4.455, 12236.706, 3.5, 85.755, 
  5.95, 4.8, "", "", 1.6, 76.74, 0.777}, {"PER", "South America", "Peru", 
  "2020-05-02", 42534., 2075., 2457.571, 5589., 408., 341.571, 1290.01, 
  62.932, 74.535, 169.508, 12.374, 10.359, 1.45, "", "", "", "", "", "", "", 
  "", 2633., 74119., 2.248, 0.08, 2229., 0.068, 0.336, 3., "tests performed", 
  "", "", "", "", "", "", "", "", "", 96.3, 3.2971846*^7, 25.129, 29.1, 
  7.151, 4.455, 12236.706, 3.5, 85.755, 5.95, 4.8, "", "", 1.6, 76.74, 
  0.777}, {"PER", "South America", "Peru", "2020-05-03", 45928., 3394., 
  2630.143, 6004., 415., 359.429, 1392.946, 102.936, 79.769, 182.095, 12.586, 
  10.901, 1.44, "", "", "", "", "", "", "", "", 1051., 75170., 2.28, 0.032, 
  2247., 0.068, 0.338, 3., "tests performed", "", "", "", "", "", "", "", "", 
  "", 96.3, 3.2971846*^7, 25.129, 29.1, 7.151, 4.455, 12236.706, 3.5, 85.755, 
  5.95, 4.8, "", "", 1.6, 76.74, 0.777}, {"PER", "South America", "Peru", 
  "2020-05-04", 47372., 1444., 2667.571, 6442., 438., 378.429, 1436.741, 
  43.795, 80.905, 195.379, 13.284, 11.477, 1.42, "", "", "", "", "", "", "", 
  "", 2843., 78013., 2.366, 0.086, 2306., 0.07, 0.335, 3., "tests performed", 
  "", "", "", "", "", "", "", "", "", 96.3, 3.2971846*^7, 25.129, 29.1, 
  7.151, 4.455, 12236.706, 3.5, 85.755, 5.95, 4.8, "", "", 1.6, 76.74, 
  0.777}, {"PER", "South America", "Peru", "2020-05-05", 51189., 3817., 
  2857., 6871., 429., 395., 1552.506, 115.765, 86.65, 208.39, 13.011, 11.98, 
  1.41, "", "", "", "", "", "", "", "", 3096., 81109., 2.46, 0.094, 2411., 
  0.073, 0.336, 3., "tests performed", "", "", "", "", "", "", "", "", "", 
  96.3, 3.2971846*^7, 25.129, 29.1, 7.151, 4.455, 12236.706, 3.5, 85.755, 
  5.95, 4.8, "", "", 1.6, 76.74, 0.777}, {"PER", "South America", "Peru", 
  "2020-05-06", 54817., 3628., 2983.714, 7328., 457., 411.143, 1662.54, 
  110.033, 90.493, 222.25, 13.86, 12.47, 1.4, "", "", "", "", "", "", "", "", 
  2778., 83887., 2.544, 0.084, 2411., 0.073, 0.336, 3., "tests performed", 
  "", "", "", "", "", "", "", "", "", 96.3, 3.2971846*^7, 25.129, 29.1, 
  7.151, 4.455, 12236.706, 3.5, 85.755, 5.95, 4.8, "", "", 1.6, 76.74, 
  0.777}, {"PER", "South America", "Peru", "2020-05-07", 58526., 3709., 
  3078.571, 7809., 481., 432.429, 1775.03, 112.49, 93.37, 236.838, 14.588, 
  13.115, 1.38, "", "", "", "", "", "", "", "", 2811., 86698., 2.629, 0.085, 
  2456., 0.074, 0.332, 3., "tests performed", "", "", "", "", "", "", "", "", 
  "", 96.3, 3.2971846*^7, 25.129, 29.1, 7.151, 4.455, 12236.706, 3.5, 85.755, 
  5.95, 4.8, "", "", 1.6, 76.74, 0.777}, {"PER", "South America", "Peru", 
  "2020-05-08", 61847., 3321., 3055.429, 8263., 454., 440.286, 1875.752, 
  100.722, 92.668, 250.608, 13.769, 13.353, 1.37, "", "", "", "", "", "", "", 
  "", 3544., 90242., 2.737, 0.107, 2679., 0.081, 0.328, 3., 
  "tests performed", "", "", "", "", "", "", "", "", "", 96.3, 3.2971846*^7, 
  25.129, 29.1, 7.151, 4.455, 12236.706, 3.5, 85.755, 5.95, 4.8, "", "", 1.6, 
  76.74, 0.777}, {"PER", "South America", "Peru", "2020-05-09", 65015., 
  3168., 3211.571, 8740., 477., 450.143, 1971.834, 96.082, 97.403, 265.075, 
  14.467, 13.652, 1.36, "", "", "", "", "", "", "", "", 2656., 92898., 2.817, 
  0.081, 2683., 0.081, 0.333, 3., "tests performed", "", "", "", "", "", "", 
  "", "", "", 96.3, 3.2971846*^7, 25.129, 29.1, 7.151, 4.455, 12236.706, 3.5, 
  85.755, 5.95, 4.8, "", "", 1.6, 76.74, 0.777}, 
 {"PER", "South America", "Peru", "2020-05-10", 67307., 2292., 3054.143, 
  9258., 518., 464.857, 2041.348, 69.514, 92.629, 280.785, 15.71, 14.099, 
  1.35, "", "", "", "", "", "", "", "", 939., 93837., 2.846, 0.028, 2667., 
  0.081, 0.332, 3., "tests performed", "", "", "", "", "", "", "", "", "", 
  96.3, 3.2971846*^7, 25.129, 29.1, 7.151, 4.455, 12236.706, 3.5, 85.755, 
  5.95, 4.8, "", "", 1.6, 76.74, 0.777}, {"PER", "South America", "Peru", 
  "2020-05-11", 68822., 1515., 3064.286, 9778., 520., 476.571, 2087.296, 
  45.948, 92.936, 296.556, 15.771, 14.454, 1.34, "", "", "", "", "", "", "", 
  "", 3725., 97562., 2.959, 0.113, 2793., 0.085, 0.332, 3., 
  "tests performed", "", "", "", "", "", "", "", "", "", 92.59, 3.2971846*^7, 
  25.129, 29.1, 7.151, 4.455, 12236.706, 3.5, 85.755, 5.95, 4.8, "", "", 1.6, 
  76.74, 0.777}, {"PER", "South America", "Peru", "2020-05-12", 72059., 
  3237., 2981.429, 10294., 516., 489., 2185.471, 98.175, 90.423, 312.206, 
  15.65, 14.831, 1.33, "", "", "", "", "", "", "", "", 3526., 101088., 3.066, 
  0.107, 2854., 0.087, 0.336, 3., "tests performed", "", "", "", "", "", "", 
  "", "", "", 92.59, 3.2971846*^7, 25.129, 29.1, 7.151, 4.455, 12236.706, 
  3.5, 85.755, 5.95, 4.8, "", "", 1.6, 76.74, 0.777}, 
 {"PER", "South America", "Peru", "2020-05-13", 76306., 4247., 3069.857, 
  10760., 466., 490.286, 2314.277, 128.807, 93.105, 326.339, 14.133, 14.87, 
  1.32, "", "", "", "", "", "", "", "", 3812., 104900., 3.182, 0.116, 3002., 
  0.091, 0.334, 3., "tests performed", "", "", "", "", "", "", "", "", "", 
  92.59, 3.2971846*^7, 25.129, 29.1, 7.151, 4.455, 12236.706, 3.5, 85.755, 
  5.95, 4.8, "", "", 1.6, 76.74, 0.777}, {"PER", "South America", "Peru", 
  "2020-05-14", 80604., 4298., 3154., 11277., 517., 495.429, 2444.631, 
  130.354, 95.657, 342.019, 15.68, 15.026, 1.31, "", "", "", "", "", "", "", 
  "", 3588., 108488., 3.29, 0.109, 3113., 0.094, 0.337, 3., 
  "tests performed", "", "", "", "", "", "", "", "", "", 92.59, 3.2971846*^7, 
  25.129, 29.1, 7.151, 4.455, 12236.706, 3.5, 85.755, 5.95, 4.8, "", "", 1.6, 
  76.74, 0.777}, {"PER", "South America", "Peru", "2020-05-15", 84495., 
  3891., 3235.429, 11824., 547., 508.714, 2562.641, 118.01, 98.127, 358.609, 
  16.59, 15.429, 1.3, "", "", "", "", "", "", "", "", 4386., 112874., 3.423, 
  0.133, 3233., 0.098, 0.33, 3., "tests performed", "", "", "", "", "", "", 
  "", "", "", 92.59, 3.2971846*^7, 25.129, 29.1, 7.151, 4.455, 12236.706, 
  3.5, 85.755, 5.95, 4.8, "", "", 1.6, 76.74, 0.777}, 
 {"PER", "South America", "Peru", "2020-05-16", 88541., 4046., 3360.857, 
  12333., 509., 513.286, 2685.352, 122.711, 101.931, 374.046, 15.437, 15.567, 
  1.29, "", "", "", "", "", "", "", "", 3215., 116089., 3.521, 0.098, 3313., 
  0.1, 0.324, 3.1, "tests performed", "", "", "", "", "", "", "", "", "", 
  92.59, 3.2971846*^7, 25.129, 29.1, 7.151, 4.455, 12236.706, 3.5, 85.755, 
  5.95, 4.8, "", "", 1.6, 76.74, 0.777}, {"PER", "South America", "Peru", 
  "2020-05-17", 92273., 3732., 3566.571, 12835., 502., 511., 2798.539, 
  113.187, 108.17, 389.272, 15.225, 15.498, 1.28, "", "", "", "", "", "", "", 
  "", 1787., 117876., 3.575, 0.054, 3434., 0.104, 0.314, 3.2, 
  "tests performed", "", "", "", "", "", "", "", "", "", 92.59, 3.2971846*^7, 
  25.129, 29.1, 7.151, 4.455, 12236.706, 3.5, 85.755, 5.95, 4.8, "", "", 1.6, 
  76.74, 0.777}, {"PER", "South America", "Peru", "2020-05-18", 94933., 
  2660., 3730.143, 13369., 534., 513., 2879.214, 80.675, 113.131, 405.467, 
  16.196, 15.559, 1.27, "", "", "", "", "", "", "", "", 4453., 122329., 3.71, 
  0.135, 3538., 0.107, 0.307, 3.3, "tests performed", "", "", "", "", "", "", 
  "", "", "", 92.59, 3.2971846*^7, 25.129, 29.1, 7.151, 4.455, 12236.706, 
  3.5, 85.755, 5.95, 4.8, "", "", 1.6, 76.74, 0.777}, 
 {"PER", "South America", "Peru", "2020-05-19", 99483., 4550., 3917.714, 
  13984., 615., 527.143, 3017.211, 137.997, 118.82, 424.119, 18.652, 15.988, 
  1.26, "", "", "", "", "", "", "", "", 5590., 127919., 3.88, 0.17, 3833., 
  0.116, 0.287, 3.5, "tests performed", "", "", "", "", "", "", "", "", "", 
  92.59, 3.2971846*^7, 25.129, 29.1, 7.151, 4.455, 12236.706, 3.5, 85.755, 
  5.95, 4.8, "", "", 1.6, 76.74, 0.777}, {"PER", "South America", "Peru", 
  "2020-05-20", 104020., 4537., 3959.143, 14512., 528., 536., 3154.813, 
  137.602, 120.076, 440.133, 16.014, 16.256, 1.26, "", "", "", "", "", "", 
  "", "", 4940., 132859., 4.029, 0.15, 3994., 0.121, 0.28, 3.6, 
  "tests performed", "", "", "", "", "", "", "", "", "", 92.59, 3.2971846*^7, 
  25.129, 29.1, 7.151, 4.455, 12236.706, 3.5, 85.755, 5.95, 4.8, "", "", 1.6, 
  76.74, 0.777}, {"PER", "South America", "Peru", "2020-05-21", 108769., 
  4749., 4023.571, 15056., 544., 539.857, 3298.845, 144.032, 122.031, 
  456.632, 16.499, 16.373, 1.25, "", "", "", "", "", "", "", "", 3735., 
  136594., 4.143, 0.113, 4015., 0.122, 0.275, 3.6, "tests performed", "", "", 
  "", "", "", "", "", "", "", 92.59, 3.2971846*^7, 25.129, 29.1, 7.151, 
  4.455, 12236.706, 3.5, 85.755, 5.95, 4.8, "", "", 1.6, 76.74, 0.777}, 
 {"PER", "South America", "Peru", "2020-05-22", 111698., 2929., 3886.143, 
  15583., 527., 537., 3387.678, 88.833, 117.862, 472.615, 15.983, 16.287, 
  1.24, "", "", "", "", "", "", "", "", 5537., 142131., 4.311, 0.168, 4180., 
  0.127, 0.261, 3.8, "tests performed", "", "", "", "", "", "", "", "", "", 
  92.59, 3.2971846*^7, 25.129, 29.1, 7.151, 4.455, 12236.706, 3.5, 85.755, 
  5.95, 4.8, "", "", 1.6, 76.74, 0.777}, {"PER", "South America", "Peru", 
  "2020-05-23", 115754., 4056., 3887.571, 16101., 518., 538.286, 3510.692, 
  123.014, 117.906, 488.326, 15.71, 16.326, 1.23, "", "", "", "", "", "", "", 
  "", 3459., 145590., 4.416, 0.105, 4214., 0.128, 0.258, 3.9, 
  "tests performed", "", "", "", "", "", "", "", "", "", 92.59, 3.2971846*^7, 
  25.129, 29.1, 7.151, 4.455, 12236.706, 3.5, 85.755, 5.95, 4.8, "", "", 1.6, 
  76.74, 0.777}, {"PER", "South America", "Peru", "2020-05-24", 119959., 
  4205., 3955.143, 16644., 543., 544.143, 3638.225, 127.533, 119.955, 
  504.794, 16.469, 16.503, 1.23, "", "", "", "", "", "", "", "", 1321., 
  146911., 4.456, 0.04, 4148., 0.126, 0.263, 3.8, "tests performed", "", "", 
  "", "", "", "", "", "", "", 92.59, 3.2971846*^7, 25.129, 29.1, 7.151, 
  4.455, 12236.706, 3.5, 85.755, 5.95, 4.8, "", "", 1.6, 76.74, 0.777}, 
 {"PER", "South America", "Peru", "2020-05-25", 123979., 4020., 4149.429, 
  17216., 572., 549.571, 3760.147, 121.922, 125.848, 522.142, 17.348, 16.668, 
  1.22, "", "", "", "", "", "", "", "", 4914., 151825., 4.605, 0.149, 4214., 
  0.128, 0.264, 3.8, "tests performed", "", "", "", "", "", "", "", "", "", 
  89.81, 3.2971846*^7, 25.129, 29.1, 7.151, 4.455, 12236.706, 3.5, 85.755, 
  5.95, 4.8, "", "", 1.6, 76.74, 0.777}, {"PER", "South America", "Peru", 
  "2020-05-26", 129751., 5772., 4324., 17796., 580., 544.571, 3935.206, 
  175.058, 131.142, 539.733, 17.591, 16.516, 1.21, "", "", "", "", "", "", 
  "", "", 5354., 157179., 4.767, 0.162, 4180., 0.127, 0.274, 3.6, 
  "tests performed", "", "", "", "", "", "", "", "", "", 89.81, 3.2971846*^7, 
  25.129, 29.1, 7.151, 4.455, 12236.706, 3.5, 85.755, 5.95, 4.8, "", "", 1.6, 
  76.74, 0.777}, {"PER", "South America", "Peru", "2020-05-27", 135905., 
  6154., 4555., 18340., 544., 546.857, 4121.85, 186.644, 138.148, 556.232, 
  16.499, 16.586, 1.21, "", "", "", "", "", "", "", "", 4803., 161982., 
  4.913, 0.146, 4160., 0.126, 0.271, 3.7, "tests performed", "", "", "", "", 
  "", "", "", "", "", 89.81, 3.2971846*^7, 25.129, 29.1, 7.151, 4.455, 
  12236.706, 3.5, 85.755, 5.95, 4.8, "", "", 1.6, 76.74, 0.777}, 
 {"PER", "South America", "Peru", "2020-05-28", 141779., 5874., 4715.714, 
  18924., 584., 552.571, 4300.002, 178.152, 143.022, 573.944, 17.712, 16.759, 
  1.2, "", "", "", "", "", "", "", "", 4933., 166915., 5.062, 0.15, 4332., 
  0.131, 0.267, 3.7, "tests performed", "", "", "", "", "", "", "", "", "", 
  89.81, 3.2971846*^7, 25.129, 29.1, 7.151, 4.455, 12236.706, 3.5, 85.755, 
  5.95, 4.8, "", "", 1.6, 76.74, 0.777}, {"PER", "South America", "Peru", 
  "2020-05-29", 148285., 6506., 5226.714, 19609., 685., 575.143, 4497.322, 
  197.32, 158.521, 594.72, 20.775, 17.443, 1.19, "", "", "", "", "", "", "", 
  "", 5308., 172223., 5.223, 0.161, 4299., 0.13, 0.272, 3.7, 
  "tests performed", "", "", "", "", "", "", "", "", "", 89.81, 3.2971846*^7, 
  25.129, 29.1, 7.151, 4.455, 12236.706, 3.5, 85.755, 5.95, 4.8, "", "", 1.6, 
  76.74, 0.777}, {"PER", "South America", "Peru", "2020-05-30", 155671., 
  7386., 5702.429, 20111., 502., 572.857, 4721.331, 224.009, 172.948, 
  609.945, 15.225, 17.374, 1.18, "", "", "", "", "", "", "", "", 3547., 
  175770., 5.331, 0.108, 4311., 0.131, 0.273, 3.7, "tests performed", "", "", 
  "", "", "", "", "", "", "", 89.81, 3.2971846*^7, 25.129, 29.1, 7.151, 
  4.455, 12236.706, 3.5, 85.755, 5.95, 4.8, "", "", 1.6, 76.74, 0.777}, 
 {"PER", "South America", "Peru", "2020-05-31", 164476., 8805., 6359.571, 
  20710., 599., 580.857, 4988.377, 267.046, 192.879, 628.112, 18.167, 17.617, 
  1.17, "", "", "", "", "", "", "", "", 2265., 178035., 5.4, 0.069, 4446., 
  0.135, 0.263, 3.8, "tests performed", "", "", "", "", "", "", "", "", "", 
  89.81, 3.2971846*^7, 25.129, 29.1, 7.151, 4.455, 12236.706, 3.5, 85.755, 
  5.95, 4.8, "", "", 1.6, 76.74, 0.777}, {"PER", "South America", "Peru", 
  "2020-06-01", 170039., 5563., 6580., 21278., 568., 580.286, 5157.097, 
  168.72, 199.564, 645.338, 17.227, 17.599, 1.16, "", "", "", "", "", "", "", 
  "", 4819., 182854., 5.546, 0.146, 4433., 0.134, 0.263, 3.8, 
  "tests performed", "", "", "", "", "", "", "", "", "", 89.81, 3.2971846*^7, 
  25.129, 29.1, 7.151, 4.455, 12236.706, 3.5, 85.755, 5.95, 4.8, "", "", 1.6, 
  76.74, 0.777}, {"PER", "South America", "Peru", "2020-06-02", 178165., 
  8126., 6916.286, 21938., 660., 591.714, 5403.549, 246.453, 209.763, 
  665.356, 20.017, 17.946, 1.15, "", "", "", "", "", "", "", "", 4929., 
  187783., 5.695, 0.149, 4372., 0.133, 0.26, 3.8, "tests performed", "", "", 
  "", "", "", "", "", "", "", 89.81, 3.2971846*^7, 25.129, 29.1, 7.151, 
  4.455, 12236.706, 3.5, 85.755, 5.95, 4.8, "", "", 1.6, 76.74, 0.777}, 
 {"PER", "South America", "Peru", "2020-06-03", 178914., 749., 6144.143, 
  22476., 538., 590.857, 5426.266, 22.716, 186.345, 681.672, 16.317, 17.92, 
  1.14, "", "", "", "", "", "", "", "", 3883., 191666., 5.813, 0.118, 4241., 
  0.129, 0.262, 3.8, "tests performed", "", "", "", "", "", "", "", "", "", 
  89.81, 3.2971846*^7, 25.129, 29.1, 7.151, 4.455, 12236.706, 3.5, 85.755, 
  5.95, 4.8, "", "", 1.6, 76.74, 0.777}, {"PER", "South America", "Peru", 
  "2020-06-04", 183198., 4284., 5917., 23025., 549., 585.857, 5556.195, 
  129.929, 179.456, 698.323, 16.651, 17.768, 1.13, "", "", "", "", "", "", 
  "", "", 4947., 196613., 5.963, 0.15, 4243., 0.129, 0.256, 3.9, 
  "tests performed", "", "", "", "", "", "", "", "", "", 89.81, 3.2971846*^7, 
  25.129, 29.1, 7.151, 4.455, 12236.706, 3.5, 85.755, 5.95, 4.8, "", "", 1.6, 
  76.74, 0.777}, {"PER", "South America", "Peru", "2020-06-05", 187400., 
  4202., 5587.857, 23640., 615., 575.857, 5683.637, 127.442, 169.474, 
  716.975, 18.652, 17.465, 1.12, "", "", "", "", "", "", "", "", 4375., 
  200988., 6.096, 0.133, 4109., 0.125, 0.259, 3.9, "tests performed", "", "", 
  "", "", "", "", "", "", "", 89.81, 3.2971846*^7, 25.129, 29.1, 7.151, 
  4.455, 12236.706, 3.5, 85.755, 5.95, 4.8, "", "", 1.6, 76.74, 0.777}, 
 {"PER", "South America", "Peru", "2020-06-06", 191758., 4358., 5155.286, 
  24225., 585., 587.714, 5815.81, 132.173, 156.354, 734.718, 17.742, 17.825, 
  1.11, "", "", "", "", "", "", "", "", 3304., 204292., 6.196, 0.1, 4075., 
  0.124, 0.259, 3.9, "tests performed", "", "", "", "", "", "", "", "", "", 
  89.81, 3.2971846*^7, 25.129, 29.1, 7.151, 4.455, 12236.706, 3.5, 85.755, 
  5.95, 4.8, "", "", 1.6, 76.74, 0.777}, {"PER", "South America", "Peru", 
  "2020-06-07", 196515., 4757., 4577., 24834., 609., 589.143, 5960.085, 
  144.275, 138.815, 753.188, 18.47, 17.868, 1.11, "", "", "", "", "", "", "", 
  "", 1643., 205935., 6.246, 0.05, 3986., 0.121, 0.268, 3.7, 
  "tests performed", "", "", "", "", "", "", "", "", "", 89.81, 3.2971846*^7, 
  25.129, 29.1, 7.151, 4.455, 12236.706, 3.5, 85.755, 5.95, 4.8, "", "", 1.6, 
  76.74, 0.777}, {"PER", "South America", "Peru", "2020-06-08", 199696., 
  3181., 4236.714, 25402., 568., 589.143, 6056.561, 96.476, 128.495, 770.415, 
  17.227, 17.868, 1.1, "", "", "", "", "", "", "", "", 4792., 210727., 6.391, 
  0.145, 3982., 0.121, 0.268, 3.7, "tests performed", "", "", "", "", "", "", 
  "", "", "", 89.81, 3.2971846*^7, 25.129, 29.1, 7.151, 4.455, 12236.706, 
  3.5, 85.755, 5.95, 4.8, "", "", 1.6, 76.74, 0.777}, 
 {"PER", "South America", "Peru", "2020-06-09", 203736., 4040., 3653., 
  26015., 613., 582.429, 6179.09, 122.529, 110.791, 789.006, 18.592, 17.664, 
  1.1, "", "", "", "", "", "", "", "", 4517., 215244., 6.528, 0.137, 3923., 
  0.119, 0.27, 3.7, "tests performed", "", "", "", "", "", "", "", "", "", 
  89.81, 3.2971846*^7, 25.129, 29.1, 7.151, 4.455, 12236.706, 3.5, 85.755, 
  5.95, 4.8, "", "", 1.6, 76.74, 0.777}, {"PER", "South America", "Peru", 
  "2020-06-10", 208823., 5087., 4272.714, 26610., 595., 590.571, 6333.373, 
  154.283, 129.587, 807.052, 18.046, 17.911, 1.09, "", "", "", "", "", "", 
  "", "", 4102., 219346., 6.653, 0.124, 3954., 0.12, 0.273, 3.7, 
  "tests performed", "", "", "", "", "", "", "", "", "", 89.81, 3.2971846*^7, 
  25.129, 29.1, 7.151, 4.455, 12236.706, 3.5, 85.755, 5.95, 4.8, "", "", 1.6, 
  76.74, 0.777}, {"PER", "South America", "Peru", "2020-06-11", 214788., 
  5965., 4512.857, 27225., 615., 600., 6514.285, 180.912, 136.87, 825.704, 
  18.652, 18.197, 1.09, "", "", "", "", "", "", "", "", 4995., 224341., 
  6.804, 0.151, 3961., 0.12, 0.281, 3.6, "tests performed", "", "", "", "", 
  "", "", "", "", "", 89.81, 3.2971846*^7, 25.129, 29.1, 7.151, 4.455, 
  12236.706, 3.5, 85.755, 5.95, 4.8, "", "", 1.6, 76.74, 0.777}, 
 {"PER", "South America", "Peru", "2020-06-12", 214788., 0., 3912.571, 
  27825., 600., 597.857, 6514.285, 0., 118.664, 843.902, 18.197, 18.132, 
  1.08, "", "", "", "", "", "", "", "", 4724., 229065., 6.947, 0.143, 4011., 
  0.122, 0.281, 3.6, "tests performed", "", "", "", "", "", "", "", "", "", 
  89.81, 3.2971846*^7, 25.129, 29.1, 7.151, 4.455, 12236.706, 3.5, 85.755, 
  5.95, 4.8, "", "", 1.6, 76.74, 0.777}, {"PER", "South America", "Peru", 
  "2020-06-13", 220749., 5961., 4141.571, 28386., 561., 594.429, 6695.076, 
  180.791, 125.609, 860.916, 17.015, 18.028, 1.08, "", "", "", "", "", "", 
  "", "", 3596., 232661., 7.056, 0.109, 4053., 0.123, 0.28, 3.6, 
  "tests performed", "", "", "", "", "", "", "", "", "", 89.81, 3.2971846*^7, 
  25.129, 29.1, 7.151, 4.455, 12236.706, 3.5, 85.755, 5.95, 4.8, "", "", 1.6, 
  76.74, 0.777}, {"PER", "South America", "Peru", "2020-06-14", 229736., 
  8987., 4745.857, 29010., 624., 596.571, 6967.641, 272.566, 143.937, 
  879.842, 18.925, 18.093, 1.07, "", "", "", "", "", "", "", "", 1145., 
  233806., 7.091, 0.035, 3982., 0.121, 0.282, 3.5, "tests performed", "", "", 
  "", "", "", "", "", "", "", 89.81, 3.2971846*^7, 25.129, 29.1, 7.151, 
  4.455, 12236.706, 3.5, 85.755, 5.95, 4.8, "", "", 1.6, 76.74, 0.777}, 
 {"PER", "South America", "Peru", "2020-06-15", 232992., 3256., 4756.571, 
  29603., 593., 600.143, 7066.392, 98.751, 144.262, 897.827, 17.985, 18.202, 
  1.07, "", "", "", "", "", "", "", "", 4846., 238652., 7.238, 0.147, 3989., 
  0.121, 0.288, 3.5, "tests performed", "", "", "", "", "", "", "", "", "", 
  89.81, 3.2971846*^7, 25.129, 29.1, 7.151, 4.455, 12236.706, 3.5, 85.755, 
  5.95, 4.8, "", "", 1.6, 76.74, 0.777}, {"PER", "South America", "Peru", 
  "2020-06-16", 237156., 4164., 4774.286, 30230., 627., 602.143, 7192.682, 
  126.29, 144.799, 916.843, 19.016, 18.262, 1.06, "", "", "", "", "", "", "", 
  "", 4743., 243395., 7.382, 0.144, 4022., 0.122, 0.295, 3.4, 
  "tests performed", "", "", "", "", "", "", "", "", "", 89.81, 3.2971846*^7, 
  25.129, 29.1, 7.151, 4.455, 12236.706, 3.5, 85.755, 5.95, 4.8, "", "", 1.6, 
  76.74, 0.777}, {"PER", "South America", "Peru", "2020-06-17", 240908., 
  3752., 4583.571, 30840., 610., 604.286, 7306.476, 113.794, 139.015, 
  935.343, 18.501, 18.327, 1.06, "", "", "", "", "", "", "", "", 6092., 
  249487., 7.567, 0.185, 4306., 0.131, 0.294, 3.4, "tests performed", "", "", 
  "", "", "", "", "", "", "", 89.81, 3.2971846*^7, 25.129, 29.1, 7.151, 
  4.455, 12236.706, 3.5, 85.755, 5.95, 4.8, "", "", 1.6, 76.74, 0.777}, 
 {"PER", "South America", "Peru", "2020-06-18", 244388., 3480., 4228.571, 
  31443., 603., 602.571, 7412.021, 105.545, 128.248, 953.632, 18.288, 18.275, 
  1.05, "", "", "", "", "", "", "", "", 4885., 254372., 7.715, 0.148, 4290., 
  0.13, 0.293, 3.4, "tests performed", "", "", "", "", "", "", "", "", "", 
  89.81, 3.2971846*^7, 25.129, 29.1, 7.151, 4.455, 12236.706, 3.5, 85.755, 
  5.95, 4.8, "", "", 1.6, 76.74, 0.777}, {"PER", "South America", "Peru", 
  "2020-06-19", 247925., 3537., 4733.857, 31962., 519., 591., 7519.294, 
  107.273, 143.573, 969.372, 15.741, 17.924, 1.05, "", "", "", "", "", "", 
  "", "", 5210., 259582., 7.873, 0.158, 4360., 0.132, 0.299, 3.3, 
  "tests performed", "", "", "", "", "", "", "", "", "", 89.81, 3.2971846*^7, 
  25.129, 29.1, 7.151, 4.455, 12236.706, 3.5, 85.755, 5.95, 4.8, "", "", 1.6, 
  76.74, 0.777}, {"PER", "South America", "Peru", "2020-06-20", 251338., 
  3413., 4369.857, 32574., 612., 598.286, 7622.806, 103.513, 132.533, 
  987.934, 18.561, 18.145, 1.05, "", "", "", "", "", "", "", "", 4121., 
  263703., 7.998, 0.125, 4435., 0.135, 0.299, 3.3, "tests performed", "", "", 
  "", "", "", "", "", "", "", 89.81, 3.2971846*^7, 25.129, 29.1, 7.151, 
  4.455, 12236.706, 3.5, 85.755, 5.95, 4.8, "", "", 1.6, 76.74, 0.777}, 
 {"PER", "South America", "Peru", "2020-06-21", 254936., 3598., 3600., 
  33340., 766., 618.571, 7731.93, 109.123, 109.184, 1011.166, 23.232, 18.761, 
  1.05, "", "", "", "", "", "", "", "", 1857., 265560., 8.054, 0.056, 4536., 
  0.138, 0.298, 3.4, "tests performed", "", "", "", "", "", "", "", "", "", 
  89.81, 3.2971846*^7, 25.129, 29.1, 7.151, 4.455, 12236.706, 3.5, 85.755, 
  5.95, 4.8, "", "", 1.6, 76.74, 0.777}, {"PER", "South America", "Peru", 
  "2020-06-22", 257447., 2511., 3493.571, 33694., 354., 584.429, 7808.086, 
  76.156, 105.956, 1021.902, 10.736, 17.725, 1.04, "", "", "", "", "", "", 
  "", "", 5018., 270578., 8.206, 0.152, 4561., 0.138, 0.295, 3.4, 
  "tests performed", "", "", "", "", "", "", "", "", "", 89.81, 3.2971846*^7, 
  25.129, 29.1, 7.151, 4.455, 12236.706, 3.5, 85.755, 5.95, 4.8, "", "", 1.6, 
  76.74, 0.777}, {"PER", "South America", "Peru", "2020-06-23", 260810., 
  3363., 3379.143, 34231., 537., 571.571, 7910.082, 101.996, 102.486, 
  1038.189, 16.287, 17.335, 1.04, "", "", "", "", "", "", "", "", 5997., 
  276575., 8.388, 0.182, 4740., 0.144, 0.285, 3.5, "tests performed", "", "", 
  "", "", "", "", "", "", "", 89.81, 3.2971846*^7, 25.129, 29.1, 7.151, 
  4.455, 12236.706, 3.5, 85.755, 5.95, 4.8, "", "", 1.6, 76.74, 0.777}, 
 {"PER", "South America", "Peru", "2020-06-24", 264689., 3879., 3397.286, 
  34779., 548., 562.714, 8027.728, 117.646, 103.036, 1054.809, 16.62, 17.067, 
  1.04, "", "", "", "", "", "", "", "", 4652., 281227., 8.529, 0.141, 4534., 
  0.138, 0.286, 3.5, "tests performed", "", "", "", "", "", "", "", "", "", 
  89.81, 3.2971846*^7, 25.129, 29.1, 7.151, 4.455, 12236.706, 3.5, 85.755, 
  5.95, 4.8, "", "", 1.6, 76.74, 0.777}, {"PER", "South America", "Peru", 
  "2020-06-25", 268602., 3913., 3459.143, 35299., 520., 550.857, 8146.405, 
  118.677, 104.912, 1070.58, 15.771, 16.707, 1.04, "", "", "", "", "", "", 
  "", "", 5202., 286429., 8.687, 0.158, 4580., 0.139, 0.292, 3.4, 
  "tests performed", "", "", "", "", "", "", "", "", "", 89.81, 3.2971846*^7, 
  25.129, 29.1, 7.151, 4.455, 12236.706, 3.5, 85.755, 5.95, 4.8, "", "", 1.6, 
  76.74, 0.777}, {"PER", "South America", "Peru", "2020-06-26", 272364., 
  3762., 3491.286, 35814., 515., 550.286, 8260.502, 114.097, 105.887, 
  1086.199, 15.619, 16.69, 1.04, "", "", "", "", "", "", "", "", 5704., 
  292133., 8.86, 0.173, 4650., 0.141, 0.291, 3.4, "tests performed", "", "", 
  "", "", "", "", "", "", "", 89.81, 3.2971846*^7, 25.129, 29.1, 7.151, 
  4.455, 12236.706, 3.5, 85.755, 5.95, 4.8, "", "", 1.6, 76.74, 0.777}, 
 {"PER", "South America", "Peru", "2020-06-27", 275989., 3625., 3521.571, 
  36337., 523., 537.571, 8370.444, 109.942, 106.805, 1102.061, 15.862, 
  16.304, 1.04, "", "", "", "", "", "", "", "", 4450., 296583., 8.995, 0.135, 
  4697., 0.142, 0.291, 3.4, "tests performed", "", "", "", "", "", "", "", 
  "", "", 89.81, 3.2971846*^7, 25.129, 29.1, 7.151, 4.455, 12236.706, 3.5, 
  85.755, 5.95, 4.8, "", "", 1.6, 76.74, 0.777}, 
 {"PER", "South America", "Peru", "2020-06-28", 279419., 3430., 3497.571, 
  36870., 533., 504.286, 8474.472, 104.028, 106.078, 1118.227, 16.165, 
  15.294, 1.04, "", "", "", "", "", "", "", "", 2286., 298869., 9.064, 0.069, 
  4758., 0.144, 0.286, 3.5, "tests performed", "", "", "", "", "", "", "", 
  "", "", 89.81, 3.2971846*^7, 25.129, 29.1, 7.151, 4.455, 12236.706, 3.5, 
  85.755, 5.95, 4.8, "", "", 1.6, 76.74, 0.777}, 
 {"PER", "South America", "Peru", "2020-06-29", 282365., 2946., 3559.714, 
  37405., 535., 530.143, 8563.821, 89.349, 107.962, 1134.453, 16.226, 16.079, 
  1.04, "", "", "", "", "", "", "", "", 2444., 301313., 9.138, 0.074, 4391., 
  0.133, 0.289, 3.5, "tests performed", "", "", "", "", "", "", "", "", "", 
  89.81, 3.2971846*^7, 25.129, 29.1, 7.151, 4.455, 12236.706, 3.5, 85.755, 
  5.95, 4.8, "", "", 1.6, 76.74, 0.777}, {"PER", "South America", "Peru", 
  "2020-06-30", 285213., 2848., 3486.143, 37898., 493., 523.857, 8650.198, 
  86.377, 105.731, 1149.405, 14.952, 15.888, 1.05, "", "", "", "", "", "", 
  "", "", 5606., 306919., 9.309, 0.17, 4335., 0.131, 0.299, 3.3, 
  "tests performed", "", "", "", "", "", "", "", "", "", 89.81, 3.2971846*^7, 
  25.129, 29.1, 7.151, 4.455, 12236.706, 3.5, 85.755, 5.95, 4.8, "", "", 1.6, 
  76.74, 0.777}, {"PER", "South America", "Peru", "2020-07-01", 288477., 
  3264., 3398.286, 38449., 551., 524.286, 8749.192, 98.994, 103.066, 
  1166.116, 16.711, 15.901, 1.05, "", "", "", "", "", "", "", "", 6144., 
  313063., 9.495, 0.186, 4548., 0.138, 0.294, 3.4, "tests performed", "", "", 
  "", "", "", "", "", "", "", 78.7, 3.2971846*^7, 25.129, 29.1, 7.151, 4.455, 
  12236.706, 3.5, 85.755, 5.95, 4.8, "", "", 1.6, 76.74, 0.777}, 
 {"PER", "South America", "Peru", "2020-07-02", 292004., 3527., 3343.143, 
  38985., 536., 526.571, 8856.162, 106.97, 101.394, 1182.372, 16.256, 15.97, 
  1.05, "", "", "", "", "", "", "", "", 6088., 319151., 9.68, 0.185, 4675., 
  0.142, 0.276, 3.6, "tests performed", "", "", "", "", "", "", "", "", "", 
  78.7, 3.2971846*^7, 25.129, 29.1, 7.151, 4.455, 12236.706, 3.5, 85.755, 
  5.95, 4.8, "", "", 1.6, 76.74, 0.777}, {"PER", "South America", "Peru", 
  "2020-07-03", 295599., 3595., 3319.286, 39533., 548., 531.286, 8965.194, 
  109.032, 100.67, 1198.993, 16.62, 16.113, 1.05, "", "", "", "", "", "", "", 
  "", 5718., 324869., 9.853, 0.173, 4677., 0.142, 0.265, 3.8, 
  "tests performed", "", "", "", "", "", "", "", "", "", 78.7, 3.2971846*^7, 
  25.129, 29.1, 7.151, 4.455, 12236.706, 3.5, 85.755, 5.95, 4.8, "", "", 1.6, 
  76.74, 0.777}, {"PER", "South America", "Peru", "2020-07-04", 299080., 
  3481., 3298.714, 40108., 575., 538.714, 9070.769, 105.575, 100.046, 
  1216.432, 17.439, 16.339, 1.05, "", "", "", "", "", "", "", "", 4981., 
  329850., 10.004, 0.151, 4752., 0.144, 0.256, 3.9, "tests performed", "", 
  "", "", "", "", "", "", "", "", 78.7, 3.2971846*^7, 25.129, 29.1, 7.151, 
  4.455, 12236.706, 3.5, 85.755, 5.95, 4.8, "", "", 1.6, 76.74, 0.777}, 
 {"PER", "South America", "Peru", "2020-07-05", 302718., 3638., 3328.429, 
  40625., 517., 536.429, 9181.106, 110.337, 100.948, 1232.112, 15.68, 16.269, 
  1.06, "", "", "", "", "", "", "", "", 2914., 332764., 10.092, 0.088, 4842., 
  0.147, 0.257, 3.9, "tests performed", "", "", "", "", "", "", "", "", "", 
  78.7, 3.2971846*^7, 25.129, 29.1, 7.151, 4.455, 12236.706, 3.5, 85.755, 
  5.95, 4.8, "", "", 1.6, 76.74, 0.777}, {"PER", "South America", "Peru", 
  "2020-07-06", 305703., 2985., 3334., 41200., 575., 542.143, 9271.637, 
  90.532, 101.117, 1249.551, 17.439, 16.443, 1.06, "", "", "", "", "", "", 
  "", "", 6059., 338823., 10.276, 0.184, 5359., 0.163, 0.254, 3.9, 
  "tests performed", "", "", "", "", "", "", "", "", "", 78.7, 3.2971846*^7, 
  25.129, 29.1, 7.151, 4.455, 12236.706, 3.5, 85.755, 5.95, 4.8, "", "", 1.6, 
  76.74, 0.777}, {"PER", "South America", "Peru", "2020-07-07", 309278., 
  3575., 3437.857, 41756., 556., 551.143, 9380.063, 108.426, 104.266, 
  1266.414, 16.863, 16.716, 1.06, "", "", "", "", "", "", "", "", 5395., 
  344218., 10.44, 0.164, 5328., 0.162, 0.248, 4., "tests performed", "", "", 
  "", "", "", "", "", "", "", 78.7, 3.2971846*^7, 25.129, 29.1, 7.151, 4.455, 
  12236.706, 3.5, 85.755, 5.95, 4.8, "", "", 1.6, 76.74, 0.777}, 
 {"PER", "South America", "Peru", "2020-07-08", 312911., 3633., 3490.571, 
  42294., 538., 549.286, 9490.248, 110.185, 105.865, 1282.731, 16.317, 
  16.659, 1.06, "", "", "", "", "", "", "", "", 6218., 350436., 10.628, 
  0.189, 5339., 0.162, 0.246, 4.1, "tests performed", "", "", "", "", "", "", 
  "", "", "", 78.7, 3.2971846*^7, 25.129, 29.1, 7.151, 4.455, 12236.706, 3.5, 
  85.755, 5.95, 4.8, "", "", 1.6, 76.74, 0.777}, 
 {"PER", "South America", "Peru", "2020-07-09", 316448., 3537., 3492., 
  42858., 564., 553.286, 9597.521, 107.273, 105.909, 1299.836, 17.106, 
  16.781, 1.07, "", "", "", "", "", "", "", "", 5663., 356099., 10.8, 0.172, 
  5278., 0.16, 0.258, 3.9, "tests performed", "", "", "", "", "", "", "", "", 
  "", 78.7, 3.2971846*^7, 25.129, 29.1, 7.151, 4.455, 12236.706, 3.5, 85.755, 
  5.95, 4.8, "", "", 1.6, 76.74, 0.777}, {"PER", "South America", "Peru", 
  "2020-07-10", 319646., 3198., 3435.286, 43377., 519., 549.143, 9694.513, 
  96.992, 104.188, 1315.577, 15.741, 16.655, 1.07, "", "", "", "", "", "", 
  "", "", 5810., 361909., 10.976, 0.176, 5291., 0.16, 0.264, 3.8, 
  "tests performed", "", "", "", "", "", "", "", "", "", 78.7, 3.2971846*^7, 
  25.129, 29.1, 7.151, 4.455, 12236.706, 3.5, 85.755, 5.95, 4.8, "", "", 1.6, 
  76.74, 0.777}, {"PER", "South America", "Peru", "2020-07-11", 322710., 
  3064., 3375.714, 43952., 575., 549.143, 9787.441, 92.928, 102.382, 
  1333.016, 17.439, 16.655, 1.07, "", "", "", "", "", "", "", "", 4467., 
  366376., 11.112, 0.135, 5218., 0.158, 0.272, 3.7, "tests performed", "", 
  "", "", "", "", "", "", "", "", 75.93, 3.2971846*^7, 25.129, 29.1, 7.151, 
  4.455, 12236.706, 3.5, 85.755, 5.95, 4.8, "", "", 1.6, 76.74, 0.777}, 
 {"PER", "South America", "Peru", "2020-07-12", 326326., 3616., 3372.571, 
  44528., 576., 557.571, 9897.11, 109.669, 102.286, 1350.486, 17.469, 16.911, 
  1.08, "", "", "", "", "", "", "", "", 2572., 368948., 11.19, 0.078, 5169., 
  0.157, 0.277, 3.6, "tests performed", "", "", "", "", "", "", "", "", "", 
  75.93, 3.2971846*^7, 25.129, 29.1, 7.151, 4.455, 12236.706, 3.5, 85.755, 
  5.95, 4.8, "", "", 1.6, 76.74, 0.777}, {"PER", "South America", "Peru", 
  "2020-07-13", 330123., 3797., 3488.571, 45114., 586., 559.143, 10012.269, 
  115.159, 105.805, 1368.258, 17.773, 16.958, 1.08, "", "", "", "", "", "", 
  "", "", 6887., 375835., 11.399, 0.209, 5287., 0.16, 0.283, 3.5, 
  "tests performed", "", "", "", "", "", "", "", "", "", 75.93, 3.2971846*^7, 
  25.129, 29.1, 7.151, 4.455, 12236.706, 3.5, 85.755, 5.95, 4.8, "", "", 1.6, 
  76.74, 0.777}, {"PER", "South America", "Peru", "2020-07-14", 333867., 
  3744., 3512.714, 45709., 595., 564.714, 10125.821, 113.551, 106.537, 
  1386.304, 18.046, 17.127, 1.09, "", "", "", "", "", "", "", "", 6461., 
  382296., 11.595, 0.196, 5440., 0.165, 0.285, 3.5, "tests performed", "", 
  "", "", "", "", "", "", "", "", 75.93, 3.2971846*^7, 25.129, 29.1, 7.151, 
  4.455, 12236.706, 3.5, 85.755, 5.95, 4.8, "", "", 1.6, 76.74, 0.777}, 
 {"PER", "South America", "Peru", "2020-07-15", 337751., 3884., 3548.571, 
  46300., 591., 572.286, 10243.618, 117.797, 107.624, 1404.228, 17.924, 
  17.357, 1.09, "", "", "", "", "", "", "", "", 6375., 388671., 11.788, 
  0.193, 5462., 0.166, 0.293, 3.4, "tests performed", "", "", "", "", "", "", 
  "", "", "", 75.93, 3.2971846*^7, 25.129, 29.1, 7.151, 4.455, 12236.706, 
  3.5, 85.755, 5.95, 4.8, "", "", 1.6, 76.74, 0.777}, 
 {"PER", "South America", "Peru", "2020-07-16", 341586., 3835., 3591.143, 
  46913., 613., 579.286, 10359.929, 116.311, 108.915, 1422.82, 18.592, 
  17.569, 1.09, "", "", "", "", "", "", "", "", 6736., 395407., 11.992, 
  0.204, 5615., 0.17, 0.291, 3.4, "tests performed", "", "", "", "", "", "", 
  "", "", "", 75.93, 3.2971846*^7, 25.129, 29.1, 7.151, 4.455, 12236.706, 
  3.5, 85.755, 5.95, 4.8, "", "", 1.6, 76.74, 0.777}, 
 {"PER", "South America", "Peru", "2020-07-17", 345537., 3951., 3698.714, 
  47472., 559., 585., 10479.759, 119.83, 112.178, 1439.774, 16.954, 17.742, 
  1.1, "", "", "", "", "", "", "", "", 6556., 401963., 12.191, 0.199, 5722., 
  0.174, 0.29, 3.4, "tests performed", "", "", "", "", "", "", "", "", "", 
  75.93, 3.2971846*^7, 25.129, 29.1, 7.151, 4.455, 12236.706, 3.5, 85.755, 
  5.95, 4.8, "", "", 1.6, 76.74, 0.777}, {"PER", "South America", "Peru", 
  "2020-07-18", 349500., 3963., 3827.143, 48645., 1173., 670.429, 10599.952, 
  120.193, 116.073, 1475.35, 35.576, 20.333, 1.1, "", "", "", "", "", "", "", 
  "", 5411., 407374., 12.355, 0.164, 5857., 0.178, 0.286, 3.5, 
  "tests performed", "", "", "", "", "", "", "", "", "", 75.93, 3.2971846*^7, 
  25.129, 29.1, 7.151, 4.455, 12236.706, 3.5, 85.755, 5.95, 4.8, "", "", 1.6, 
  76.74, 0.777}, {"PER", "South America", "Peru", "2020-07-19", 353590., 
  4090., 3894.857, 49429., 784., 700.143, 10723.998, 124.045, 118.127, 
  1499.127, 23.778, 21.235, 1.11, "", "", "", "", "", "", "", "", 3261., 
  410635., 12.454, 0.099, 5955., 0.181, 0.28, 3.6, "tests performed", "", "", 
  "", "", "", "", "", "", "", 75.93, 3.2971846*^7, 25.129, 29.1, 7.151, 
  4.455, 12236.706, 3.5, 85.755, 5.95, 4.8, "", "", 1.6, 76.74, 0.777}, 
 {"PER", "South America", "Peru", "2020-07-20", 357681., 4091., 3936.857, 
  49444., 15., 618.571, 10848.073, 124.076, 119.401, 1499.582, 0.455, 18.761, 
  1.11, "", "", "", "", "", "", "", "", 7007., 417642., 12.667, 0.213, 5972., 
  0.181, 0.278, 3.6, "tests performed", "", "", "", "", "", "", "", "", "", 
  75.93, 3.2971846*^7, 25.129, 29.1, 7.151, 4.455, 12236.706, 3.5, 85.755, 
  5.95, 4.8, "", "", 1.6, 76.74, 0.777}, {"PER", "South America", "Peru", 
  "2020-07-21", 362087., 4406., 4031.429, 49875., 431., 595.143, 10981.702, 
  133.629, 122.269, 1512.654, 13.072, 18.05, 1.11, "", "", "", "", "", "", 
  "", "", 7366., 425008., 12.89, 0.223, 6102., 0.185, 0.274, 3.6, 
  "tests performed", "", "", "", "", "", "", "", "", "", 75.93, 3.2971846*^7, 
  25.129, 29.1, 7.151, 4.455, 12236.706, 3.5, 85.755, 5.95, 4.8, "", "", 1.6, 
  76.74, 0.777}, {"PER", "South America", "Peru", "2020-07-22", 366550., 
  4463., 4114.143, 50473., 598., 596.143, 11117.06, 135.358, 124.777, 
  1530.791, 18.137, 18.08, 1.12, "", "", "", "", "", "", "", "", 7766., 
  432774., 13.126, 0.236, 6300., 0.191, 0.263, 3.8, "tests performed", "", 
  "", "", "", "", "", "", "", "", 75.93, 3.2971846*^7, 25.129, 29.1, 7.151, 
  4.455, 12236.706, 3.5, 85.755, 5.95, 4.8, "", "", 1.6, 76.74, 0.777}, 
 {"PER", "South America", "Peru", "2020-07-23", 371096., 4546., 4215.714, 
  51097., 624., 597.714, 11254.935, 137.875, 127.858, 1549.716, 18.925, 
  18.128, 1.12, "", "", "", "", "", "", "", "", 7398., 440172., 13.35, 0.224, 
  6395., 0.194, 0.261, 3.8, "tests performed", "", "", "", "", "", "", "", 
  "", "", 75.93, 3.2971846*^7, 25.129, 29.1, 7.151, 4.455, 12236.706, 3.5, 
  85.755, 5.95, 4.8, "", "", 1.6, 76.74, 0.777}, 
 {"PER", "South America", "Peru", "2020-07-24", 375961., 4865., 4346.286, 
  51716., 619., 606.286, 11402.486, 147.55, 131.818, 1568.49, 18.774, 18.388, 
  1.12, "", "", "", "", "", "", "", "", 6998., 447170., 13.562, 0.212, 6458., 
  0.196, 0.264, 3.8, "tests performed", "", "", "", "", "", "", "", "", "", 
  81.48, 3.2971846*^7, 25.129, 29.1, 7.151, 4.455, 12236.706, 3.5, 85.755, 
  5.95, 4.8, "", "", 1.6, 76.74, 0.777}, {"PER", "South America", "Peru", 
  "2020-07-25", 375961., 0., 3780.143, 52295., 579., 521.429, 11402.486, 0., 
  114.648, 1586.05, 17.56, 15.814, 1.13, "", "", "", "", "", "", "", "", 
  5886., 453056., 13.741, 0.179, 6526., 0.198, 0.265, 3.8, "tests performed", 
  "", "", "", "", "", "", "", "", "", 81.48, 3.2971846*^7, 25.129, 29.1, 
  7.151, 4.455, 12236.706, 3.5, 85.755, 5.95, 4.8, "", "", 1.6, 76.74, 
  0.777}, {"PER", "South America", "Peru", "2020-07-26", 375961., 0., 
  3195.857, 52909., 614., 497.143, 11402.486, 0., 96.927, 1604.672, 18.622, 
  15.078, 1.13, "", "", "", "", "", "", "", "", 2968., 456024., 13.831, 0.09, 
  6484., 0.197, 0.264, 3.8, "tests performed", "", "", "", "", "", "", "", 
  "", "", 81.48, 3.2971846*^7, 25.129, 29.1, 7.151, 4.455, 12236.706, 3.5, 
  85.755, 5.95, 4.8, "", "", 1.6, 76.74, 0.777}, 
 {"PER", "South America", "Peru", "2020-07-27", 389717., 13756., 4576.571, 
  53532., 623., 584., 11819.69, 417.204, 138.802, 1623.567, 18.895, 17.712, 
  1.14, "", "", "", "", "", "", "", "", 7257., 463281., 14.051, 0.22, 6520., 
  0.198, 0.259, 3.9, "tests performed", "", "", "", "", "", "", "", "", "", 
  81.48, 3.2971846*^7, 25.129, 29.1, 7.151, 4.455, 12236.706, 3.5, 85.755, 
  5.95, 4.8, "", "", 1.6, 76.74, 0.777}, {"PER", "South America", "Peru", 
  "2020-07-28", 395005., 5288., 4702.571, 54182., 650., 615.286, 11980.069, 
  160.379, 142.624, 1643.281, 19.714, 18.661, 1.15, "", "", "", "", "", "", 
  "", "", 2400., 465681., 14.124, 0.073, 5810., 0.176, 0.265, 3.8, 
  "tests performed", "", "", "", "", "", "", "", "", "", 81.48, 3.2971846*^7, 
  25.129, 29.1, 7.151, 4.455, 12236.706, 3.5, 85.755, 5.95, 4.8, "", "", 1.6, 
  76.74, 0.777}, {"PER", "South America", "Peru", "2020-07-29", 400683., 
  5678., 4876.143, 54794., 612., 617.286, 12152.277, 172.208, 147.888, 
  1661.842, 18.561, 18.722, 1.15, "", "", "", "", "", "", "", "", 7117., 
  472798., 14.339, 0.216, 5718., 0.173, 0.269, 3.7, "tests performed", "", 
  "", "", "", "", "", "", "", "", 81.48, 3.2971846*^7, 25.129, 29.1, 7.151, 
  4.455, 12236.706, 3.5, 85.755, 5.95, 4.8, "", "", 1.6, 76.74, 0.777}, 
 {"PER", "South America", "Peru", "2020-07-30", 400683., 0., 4226.714, 
  55382., 588., 612.143, 12152.277, 0., 128.192, 1679.675, 17.833, 18.566, 
  1.15, "", "", "", "", "", "", "", "", 7076., 479874., 14.554, 0.215, 5672., 
  0.172, 0.274, 3.6, "tests performed", "", "", "", "", "", "", "", "", "", 
  81.48, 3.2971846*^7, 25.129, 29.1, 7.151, 4.455, 12236.706, 3.5, 85.755, 
  5.95, 4.8, "", "", 1.6, 76.74, 0.777}, {"PER", "South America", "Peru", 
  "2020-07-31", 407492., 6809., 4504.429, 55982., 600., 609.429, 12358.786, 
  206.51, 136.614, 1697.873, 18.197, 18.483, 1.15, "", "", "", "", "", "", 
  "", "", 7463., 487337., 14.78, 0.226, 5738., 0.174, 0.27, 3.7, 
  "tests performed", "", "", "", "", "", "", "", "", "", 81.48, 3.2971846*^7, 
  25.129, 29.1, 7.151, 4.455, 12236.706, 3.5, 85.755, 5.95, 4.8, "", "", 1.6, 
  76.74, 0.777}, {"PER", "South America", "Peru", "2020-08-01", 407492., 0., 
  4504.429, 56614., 632., 617., 12358.786, 0., 136.614, 1717.041, 19.168, 
  18.713, 1.15, "", "", "", "", "", "", "", "", 6569., 493906., 14.98, 0.199, 
  5836., 0.177, 0.27, 3.7, "tests performed", "", "", "", "", "", "", "", "", 
  "", 81.48, 3.2971846*^7, 25.129, 29.1, 7.151, 4.455, 12236.706, 3.5, 
  85.755, 5.95, 4.8, "", "", 1.6, 76.74, 0.777}, 
 {"PER", "South America", "Peru", "2020-08-02", 428850., 21358., 7555.571, 
  57285., 671., 625.143, 13006.551, 647.765, 229.152, 1737.391, 20.351, 
  18.96, 1.16, "", "", "", "", "", "", "", "", 3584., 497490., 15.088, 0.109, 
  5924., 0.18, 0.275, 3.6, "tests performed", "", "", "", "", "", "", "", "", 
  "", 81.48, 3.2971846*^7, 25.129, 29.1, 7.151, 4.455, 12236.706, 3.5, 
  85.755, 5.95, 4.8, "", "", 1.6, 76.74, 0.777}, 
 {"PER", "South America", "Peru", "2020-08-03", 433100., 4250., 6197.571, 
  57860., 575., 618.286, 13135.449, 128.898, 187.966, 1754.83, 17.439, 
  18.752, 1.15, "", "", "", "", "", "", "", "", 7440., 504930., 15.314, 
  0.226, 5950., 0.18, 0.281, 3.6, "tests performed", "", "", "", "", "", "", 
  "", "", "", 81.48, 3.2971846*^7, 25.129, 29.1, 7.151, 4.455, 12236.706, 
  3.5, 85.755, 5.95, 4.8, "", "", 1.6, 76.74, 0.777}, 
 {"PER", "South America", "Peru", "2020-08-04", 439890., 6790., 6412.143, 
  58518., 658., 619.429, 13341.382, 205.933, 194.473, 1774.787, 19.956, 
  18.787, 1.15, "", "", "", "", "", "", "", "", 7124., 512054., 15.53, 0.216, 
  6625., 0.201, 0.278, 3.6, "tests performed", "", "", "", "", "", "", "", 
  "", "", 81.48, 3.2971846*^7, 25.129, 29.1, 7.151, 4.455, 12236.706, 3.5, 
  85.755, 5.95, 4.8, "", "", 1.6, 76.74, 0.777}, 
 {"PER", "South America", "Peru", "2020-08-05", 447624., 7734., 6705.857, 
  59175., 657., 625.857, 13575.946, 234.564, 203.381, 1794.713, 19.926, 
  18.982, 1.14, "", "", "", "", "", "", "", "", 8232., 520286., 15.78, 0.25, 
  6784., 0.206, 0.274, 3.6, "tests performed", "", "", "", "", "", "", "", 
  "", "", 81.48, 3.2971846*^7, 25.129, 29.1, 7.151, 4.455, 12236.706, 3.5, 
  85.755, 5.95, 4.8, "", "", 1.6, 76.74, 0.777}, 
 {"PER", "South America", "Peru", "2020-08-06", 455409., 7785., 7818., 
  59776., 601., 627.714, 13812.057, 236.111, 237.111, 1812.941, 18.228, 
  19.038, 1.14, "", "", "", "", "", "", "", "", 7746., 528032., 16.015, 
  0.235, 6880., 0.209, 0.273, 3.7, "tests performed", "", "", "", "", "", "", 
  "", "", "", 81.48, 3.2971846*^7, 25.129, 29.1, 7.151, 4.455, 12236.706, 
  3.5, 85.755, 5.95, 4.8, "", "", 1.6, 76.74, 0.777}, 
 {"PER", "South America", "Peru", "2020-08-07", 463875., 8466., 8054.714, 
  60404., 628., 631.714, 14068.821, 256.765, 244.291, 1831.987, 19.047, 
  19.159, 1.13, "", "", "", "", "", "", "", "", 7335., 535367., 16.237, 
  0.222, 6861., 0.208, 0.271, 3.7, "tests performed", "", "", "", "", "", "", 
  "", "", "", 81.48, 3.2971846*^7, 25.129, 29.1, 7.151, 4.455, 12236.706, 
  3.5, 85.755, 5.95, 4.8, "", "", 1.6, 76.74, 0.777}, 
 {"PER", "South America", "Peru", "2020-08-08", 463875., 0., 8054.714, 
  61066., 662., 636., 14068.821, 0., 244.291, 1852.065, 20.078, 19.289, 1.13, 
  "", "", "", "", "", "", "", "", 6710., 542077., 16.441, 0.204, 6882., 
  0.209, 0.266, 3.8, "tests performed", "", "", "", "", "", "", "", "", "", 
  81.48, 3.2971846*^7, 25.129, 29.1, 7.151, 4.455, 12236.706, 3.5, 85.755, 
  5.95, 4.8, "", "", 1.6, 76.74, 0.777}, {"PER", "South America", "Peru", 
  "2020-08-09", 478024., 14149., 7024.857, 61718., 652., 633.286, 14497.945, 
  429.124, 213.056, 1871.839, 19.774, 19.207, 1.12, "", "", "", "", "", "", 
  "", "", 3315., 545392., 16.541, 0.101, 6843., 0.208, 0.261, 3.8, 
  "tests performed", "", "", "", "", "", "", "", "", "", 81.48, 3.2971846*^7, 
  25.129, 29.1, 7.151, 4.455, 12236.706, 3.5, 85.755, 5.95, 4.8, "", "", 1.6, 
  76.74, 0.777}, {"PER", "South America", "Peru", "2020-08-10", 483133., 
  5109., 7147.571, 62299., 581., 634.143, 14652.895, 154.95, 216.778, 
  1889.46, 17.621, 19.233, 1.12, "", "", "", "", "", "", "", "", 7981., 
  553373., 16.783, 0.242, 6920., 0.21, 0.254, 3.9, "tests performed", "", "", 
  "", "", "", "", "", "", "", 81.48, 3.2971846*^7, 25.129, 29.1, 7.151, 
  4.455, 12236.706, 3.5, 85.755, 5.95, 4.8, "", "", 1.6, 76.74, 0.777}, 
 {"PER", "South America", "Peru", "2020-08-11", 489680., 6547., 7112.857, 
  62934., 635., 630.857, 14851.458, 198.563, 215.725, 1908.719, 19.259, 
  19.133, 1.11, "", "", "", "", "", "", "", "", 7266., 560639., 17.004, 0.22, 
  6941., 0.211, 0.248, 4., "tests performed", "", "", "", "", "", "", "", "", 
  "", 81.48, 3.2971846*^7, 25.129, 29.1, 7.151, 4.455, 12236.706, 3.5, 
  85.755, 5.95, 4.8, "", "", 1.6, 76.74, 0.777}, 
 {"PER", "South America", "Peru", "2020-08-12", 489680., 0., 6008., 63307., 
  373., 590.286, 14851.458, 0., 182.216, 1920.032, 11.313, 17.903, 1.11, "", 
  "", "", "", "", "", "", "", 7865., 568504., 17.242, 0.239, 6888., 0.209, 
  0.249, 4., "tests performed", "", "", "", "", "", "", "", "", "", 85.19, 
  3.2971846*^7, 25.129, 29.1, 7.151, 4.455, 12236.706, 3.5, 85.755, 5.95, 
  4.8, "", "", 1.6, 76.74, 0.777}, {"PER", "South America", "Peru", 
  "2020-08-13", 498555., 8875., 6163.714, 64139., 832., 623.286, 15120.627, 
  269.169, 186.939, 1945.266, 25.234, 18.904, 1.11, "", "", "", "", "", "", 
  "", "", 7326., 575830., 17.464, 0.222, 6828., 0.207, 0.246, 4.1, 
  "tests performed", "", "", "", "", "", "", "", "", "", 85.19, 3.2971846*^7, 
  25.129, 29.1, 7.151, 4.455, 12236.706, 3.5, 85.755, 5.95, 4.8, "", "", 1.6, 
  76.74, 0.777}, {"PER", "South America", "Peru", "2020-08-14", 516296., 
  17741., 7488.714, 64807., 668., 629., 15658.693, 538.065, 227.125, 
  1965.525, 20.26, 19.077, 1.1, "", "", "", "", "", "", "", "", 8701., 
  584531., 17.728, 0.264, 7023., 0.213, 0.241, 4.1, "tests performed", "", 
  "", "", "", "", "", "", "", "", 85.19, 3.2971846*^7, 25.129, 29.1, 7.151, 
  4.455, 12236.706, 3.5, 85.755, 5.95, 4.8, "", "", 1.6, 76.74, 0.777}, 
 {"PER", "South America", "Peru", "2020-08-15", 516296., 0., 7488.714, 
  65456., 649., 627.143, 15658.693, 0., 227.125, 1985.209, 19.683, 19.021, 
  1.1, "", "", "", "", "", "", "", "", 6992., 591523., 17.94, 0.212, 7064., 
  0.214, 0.237, 4.2, "tests performed", "", "", "", "", "", "", "", "", "", 
  85.19, 3.2971846*^7, 25.129, 29.1, 7.151, 4.455, 12236.706, 3.5, 85.755, 
  5.95, 4.8, "", "", 1.6, 76.74, 0.777}, {"PER", "South America", "Peru", 
  "2020-08-16", 525803., 9507., 6825.571, 66040., 584., 617.429, 15947.029, 
  288.337, 207.012, 2002.921, 17.712, 18.726, 1.09, "", "", "", "", "", "", 
  "", "", 1710., 593233., 17.992, 0.052, 6834., 0.207, 0.239, 4.2, 
  "tests performed", "", "", "", "", "", "", "", "", "", 85.19, 3.2971846*^7, 
  25.129, 29.1, 7.151, 4.455, 12236.706, 3.5, 85.755, 5.95, 4.8, "", "", 1.6, 
  76.74, 0.777}, {"PER", "South America", "Peru", "2020-08-17", 535946., 
  10143., 7544.714, 66589., 549., 612.857, 16254.656, 307.626, 228.823, 
  2019.571, 16.651, 18.587, 1.09, "", "", "", "", "", "", "", "", 8649., 
  601882., 18.254, 0.262, 6930., 0.21, 0.236, 4.2, "tests performed", "", "", 
  "", "", "", "", "", "", "", 85.19, 3.2971846*^7, 25.129, 29.1, 7.151, 
  4.455, 12236.706, 3.5, 85.755, 5.95, 4.8, "", "", 1.6, 76.74, 0.777}, 
 {"PER", "South America", "Peru", "2020-08-18", 541493., 5547., 7401.857, 
  67198., 609., 609.143, 16422.89, 168.234, 224.49, 2038.042, 18.47, 18.475, 
  1.08, "", "", "", "", "", "", "", "", 8227., 610109., 18.504, 0.25, 7067., 
  0.214, 0.232, 4.3, "tests performed", "", "", "", "", "", "", "", "", "", 
  85.19, 3.2971846*^7, 25.129, 29.1, 7.151, 4.455, 12236.706, 3.5, 85.755, 
  5.95, 4.8, "", "", 1.6, 76.74, 0.777}, {"PER", "South America", "Peru", 
  "2020-08-19", 549321., 7828., 8520.143, 67771., 573., 637.714, 16660.305, 
  237.415, 258.407, 2055.42, 17.378, 19.341, 1.08, "", "", "", "", "", "", 
  "", "", 8310., 618419., 18.756, 0.252, 7131., 0.216, 0.227, 4.4, 
  "tests performed", "", "", "", "", "", "", "", "", "", 85.19, 3.2971846*^7, 
  25.129, 29.1, 7.151, 4.455, 12236.706, 3.5, 85.755, 5.95, 4.8, "", "", 1.6, 
  76.74, 0.777}, {"PER", "South America", "Peru", "2020-08-20", 558420., 
  9099., 8552.143, 68286., 515., 592.429, 16936.267, 275.963, 259.377, 
  2071.04, 15.619, 17.968, 1.07, "", "", "", "", "", "", "", "", 8066., 
  626485., 19.001, 0.245, 7236., 0.219, 0.221, 4.5, "tests performed", "", 
  "", "", "", "", "", "", "", "", 85.19, 3.2971846*^7, 25.129, 29.1, 7.151, 
  4.455, 12236.706, 3.5, 85.755, 5.95, 4.8, "", "", 1.6, 76.74, 0.777}, 
 {"PER", "South America", "Peru", "2020-08-21", 567059., 8639., 7251.857, 
  68791., 505., 569.143, 17198.279, 262.011, 219.941, 2086.356, 15.316, 
  17.261, 1.06, "", "", "", "", "", "", "", "", 9619., 636104., 19.292, 
  0.292, 7368., 0.223, 0.217, 4.6, "tests performed", "", "", "", "", "", "", 
  "", "", "", 85.19, 3.2971846*^7, 25.129, 29.1, 7.151, 4.455, 12236.706, 
  3.5, 85.755, 5.95, 4.8, "", "", 1.6, 76.74, 0.777}, 
 {"PER", "South America", "Peru", "2020-08-22", 576067., 9008., 8538.714, 
  69312., 521., 550.857, 17471.482, 273.203, 258.97, 2102.157, 15.801, 
  16.707, 1.06, "", "", "", "", "", "", "", "", 7198., 643302., 19.511, 
  0.218, 7397., 0.224, 0.213, 4.7, "tests performed", "", "", "", "", "", "", 
  "", "", "", 85.19, 3.2971846*^7, 25.129, 29.1, 7.151, 4.455, 12236.706, 
  3.5, 85.755, 5.95, 4.8, "", "", 1.6, 76.74, 0.777}, 
 {"PER", "South America", "Peru", "2020-08-23", 585236., 9169., 8490.429, 
```
