## Supplementary material for "Modeling the waves of Covid-19": forecasting program for later stages: world-6-7.txt (part 27 of 37)

```
  69826., 514., 540.857, 17749.567, 278.086, 257.505, 2117.746, 15.589, 
  16.404, 1.05, "", "", "", "", "", "", "", "", 2098., 645400., 19.574, 
  0.064, 7452., 0.226, 0.209, 4.8, "tests performed", "", "", "", "", "", "", 
  "", "", "", 85.19, 3.2971846*^7, 25.129, 29.1, 7.151, 4.455, 12236.706, 
  3.5, 85.755, 5.95, 4.8, "", "", 1.6, 76.74, 0.777}, 
 {"PER", "South America", "Peru", "2020-08-24", 594326., 9090., 8340., 
  70350., 524., 537.286, 18025.257, 275.69, 252.943, 2133.638, 15.892, 
  16.295, 1.05, "", "", "", "", "", "", "", "", 8123., 653523., 19.821, 
  0.246, 7377., 0.224, 0.207, 4.8, "tests performed", "", "", "", "", "", "", 
  "", "", "", 85.19, 3.2971846*^7, 25.129, 29.1, 7.151, 4.455, 12236.706, 
  3.5, 85.755, 5.95, 4.8, "", "", 1.6, 76.74, 0.777}, 
 {"PER", "South America", "Peru", "2020-08-25", 600438., 6112., 8420.714, 
  70861., 511., 523.286, 18210.627, 185.37, 255.391, 2149.137, 15.498, 
  15.871, 1.04, "", "", "", "", "", "", "", "", 8180., 661703., 20.069, 
  0.248, 7371., 0.224, 0.201, 5., "tests performed", "", "", "", "", "", "", 
  "", "", "", 85.19, 3.2971846*^7, 25.129, 29.1, 7.151, 4.455, 12236.706, 
  3.5, 85.755, 5.95, 4.8, "", "", 1.6, 76.74, 0.777}, 
 {"PER", "South America", "Peru", "2020-08-26", 607382., 6944., 8294.429, 
  71386., 525., 516.429, 18421.231, 210.604, 251.561, 2165.059, 15.923, 
  15.663, 1.04, "", "", "", "", "", "", "", "", 8628., 670331., 20.33, 0.262, 
  7416., 0.225, 0.196, 5.1, "tests performed", "", "", "", "", "", "", "", 
  "", "", 85.19, 3.2971846*^7, 25.129, 29.1, 7.151, 4.455, 12236.706, 3.5, 
  85.755, 5.95, 4.8, "", "", 1.6, 76.74, 0.777}, 
 {"PER", "South America", "Peru", "2020-08-27", 613378., 5996., 7851.143, 
  71831., 445., 506.429, 18603.083, 181.852, 238.117, 2178.556, 13.496, 
  15.359, 1.03, "", "", "", "", "", "", "", "", 8549., 678880., 20.59, 0.259, 
  7485., 0.227, 0.189, 5.3, "tests performed", "", "", "", "", "", "", "", 
  "", "", 85.19, 3.2971846*^7, 25.129, 29.1, 7.151, 4.455, 12236.706, 3.5, 
  85.755, 5.95, 4.8, "", "", 1.6, 76.74, 0.777}, 
 {"PER", "South America", "Peru", "2020-08-28", 621997., 8619., 7848.286, 
  72319., 488., 504., 18864.488, 261.405, 238.03, 2193.356, 14.801, 15.286, 
  1.02, "", "", "", "", "", "", "", "", 8225., 687105., 20.839, 0.249, 7286., 
  0.221, 0.183, 5.5, "tests performed", "", "", "", "", "", "", "", "", "", 
  85.19, 3.2971846*^7, 25.129, 29.1, 7.151, 4.455, 12236.706, 3.5, 85.755, 
  5.95, 4.8, "", "", 1.6, 76.74, 0.777}, {"PER", "South America", "Peru", 
  "2020-08-29", 629961., 7964., 7699.143, 72801., 482., 498.429, 19106.028, 
  241.539, 233.507, 2207.975, 14.619, 15.117, 1.02, "", "", "", "", "", "", 
  "", "", 8175., 695280., 21.087, 0.248, 7425., 0.225, 0.176, 5.7, 
  "tests performed", "", "", "", "", "", "", "", "", "", 85.19, 3.2971846*^7, 
  25.129, 29.1, 7.151, 4.455, 12236.706, 3.5, 85.755, 5.95, 4.8, "", "", 1.6, 
  76.74, 0.777}, {"PER", "South America", "Peru", "2020-08-30", 639435., 
  9474., 7742.714, 73227., 426., 485.857, 19393.364, 287.336, 234.828, 
  2220.895, 12.92, 14.736, 1.01, "", "", "", "", "", "", "", "", 1452., 
  696732., 21.131, 0.044, 7333., 0.222, 0.176, 5.7, "tests performed", "", 
  "", "", "", "", "", "", "", "", 85.19, 3.2971846*^7, 25.129, 29.1, 7.151, 
  4.455, 12236.706, 3.5, 85.755, 5.95, 4.8, "", "", 1.6, 76.74, 0.777}, 
 {"PER", "South America", "Peru", "2020-08-31", 647166., 7731., 7548.571, 
  73612., 385., 466., 19627.836, 234.473, 228.94, 2232.571, 11.677, 14.133, 
  1.01, "", "", "", "", "", "", "", "", 8753., 705485., 21.397, 0.265, 7423., 
  0.225, 0.166, 6., "tests performed", "", "", "", "", "", "", "", "", "", 
  85.19, 3.2971846*^7, 25.129, 29.1, 7.151, 4.455, 12236.706, 3.5, 85.755, 
  5.95, 4.8, "", "", 1.6, 76.74, 0.777}, {"PER", "South America", "Peru", 
  "2020-09-01", 652037., 4871., 7371.286, 74039., 427., 454., 19775.569, 
  147.732, 223.563, 2245.522, 12.95, 13.769, 1., "", "", "", "", "", "", "", 
  "", 8260., 713745., 21.647, 0.251, 7435., 0.225, 0.162, 6.2, 
  "tests performed", "", "", "", "", "", "", "", "", "", 85.19, 3.2971846*^7, 
  25.129, 29.1, 7.151, 4.455, 12236.706, 3.5, 85.755, 5.95, 4.8, "", "", 1.6, 
  76.74, 0.777}, {"PER", "South America", "Peru", "2020-09-02", 657129., 
  5092., 7106.714, 74416., 377., 432.857, 19930.003, 154.435, 215.539, 
  2256.956, 11.434, 13.128, 1., "", "", "", "", "", "", "", "", 8090., 
  721835., 21.892, 0.245, 7358., 0.223, 0.155, 6.5, "tests performed", "", 
  "", "", "", "", "", "", "", "", 85.19, 3.2971846*^7, 25.129, 29.1, 7.151, 
  4.455, 12236.706, 3.5, 85.755, 5.95, 4.8, "", "", 1.6, 76.74, 0.777}, 
 {"PER", "South America", "Peru", "2020-09-03", 657129., 0., 6250.143, 
  74816., 400., 426.429, 19930.003, 0., 189.56, 2269.087, 12.132, 12.933, 
  0.99, "", "", "", "", "", "", "", "", 7737., 729572., 22.127, 0.235, 7242., 
  0.22, 0.153, 6.5, "tests performed", "", "", "", "", "", "", "", "", "", 
  85.19, 3.2971846*^7, 25.129, 29.1, 7.151, 4.455, 12236.706, 3.5, 85.755, 
  5.95, 4.8, "", "", 1.6, 76.74, 0.777}, {"PER", "South America", "Peru", 
  "2020-09-04", 670145., 13016., 6878.286, 75174., 358., 407.857, 20324.764, 
  394.761, 208.611, 2279.945, 10.858, 12.37, 0.99, "", "", "", "", "", "", 
  "", "", 8944., 738516., 22.398, 0.271, 7344., 0.223, 0.146, 6.8, 
  "tests performed", "", "", "", "", "", "", "", "", "", 85.19, 3.2971846*^7, 
  25.129, 29.1, 7.151, 4.455, 12236.706, 3.5, 85.755, 5.95, 4.8, "", "", 1.6, 
  76.74, 0.777}, {"PER", "South America", "Peru", "2020-09-05", 676848., 
  6703., 6698.143, 75540., 366., 391.286, 20528.059, 203.295, 203.147, 
  2291.046, 11.1, 11.867, 0.99, "", "", "", "", "", "", "", "", 6326., 
  744842., 22.59, 0.192, 7080., 0.215, 0.146, 6.8, "tests performed", "", "", 
  "", "", "", "", "", "", "", 85.19, 3.2971846*^7, 25.129, 29.1, 7.151, 
  4.455, 12236.706, 3.5, 85.755, 5.95, 4.8, "", "", 1.6, 76.74, 0.777}, 
 {"PER", "South America", "Peru", "2020-09-06", 683702., 6854., 6323.857, 
  75901., 361., 382., 20735.933, 207.874, 191.796, 2301.994, 10.949, 11.586, 
  0.98, "", "", "", "", "", "", "", "", 2014., 746856., 22.651, 0.061, 7161., 
  0.217, 0.146, 6.8, "tests performed", "", "", "", "", "", "", "", "", "", 
  85.19, 3.2971846*^7, 25.129, 29.1, 7.151, 4.455, 12236.706, 3.5, 85.755, 
  5.95, 4.8, "", "", 1.6, 76.74, 0.777}, {"PER", "South America", "Peru", 
  "2020-09-07", 689977., 6275., 6115.857, 76255., 354., 377.571, 20926.247, 
  190.314, 185.487, 2312.731, 10.736, 11.451, 0.98, "", "", "", "", "", "", 
  "", "", 7750., 754606., 22.886, 0.235, 7017., 0.213, 0.145, 6.9, 
  "tests performed", "", "", "", "", "", "", "", "", "", 85.19, 3.2971846*^7, 
  25.129, 29.1, 7.151, 4.455, 12236.706, 3.5, 85.755, 5.95, 4.8, "", "", 1.6, 
  76.74, 0.777}, {"PER", "South America", "Peru", "2020-09-08", 691575., 
  1598., 5648.286, 76586., 331., 363.857, 20974.713, 48.466, 171.306, 
  2322.77, 10.039, 11.035, 0.98, "", "", "", "", "", "", "", "", 9085., 
  763691., 23.162, 0.276, 7135., 0.216, 0.138, 7.2, "tests performed", "", 
  "", "", "", "", "", "", "", "", 85.19, 3.2971846*^7, 25.129, 29.1, 7.151, 
  4.455, 12236.706, 3.5, 85.755, 5.95, 4.8, "", "", 1.6, 76.74, 0.777}, 
 {"PER", "South America", "Peru", "2020-09-09", 696190., 4615., 5580.143, 
  76906., 320., 355.714, 21114.681, 139.968, 169.24, 2332.475, 9.705, 10.788, 
  0.98, "", "", "", "", "", "", "", "", 8854., 772545., 23.43, 0.269, 7244., 
  0.22, 0.136, 7.4, "tests performed", "", "", "", "", "", "", "", "", "", 
  85.19, 3.2971846*^7, 25.129, 29.1, 7.151, 4.455, 12236.706, 3.5, 85.755, 
  5.95, 4.8, "", "", 1.6, 76.74, 0.777}, {"PER", "South America", "Peru", 
  "2020-09-10", 702776., 6586., 6521., 77229., 323., 344.714, 21314.427, 
  199.746, 197.775, 2342.271, 9.796, 10.455, 0.97, "", "", "", "", "", "", 
  "", "", 6806., 779351., 23.637, 0.206, 7111., 0.216, 0.134, 7.5, 
  "tests performed", "", "", "", "", "", "", "", "", "", 85.19, 3.2971846*^7, 
  25.129, 29.1, 7.151, 4.455, 12236.706, 3.5, 85.755, 5.95, 4.8, "", "", 1.6, 
  76.74, 0.777}, {"PER", "South America", "Peru", "2020-09-11", 710067., 
  7291., 5703.143, 77531., 302., 336.714, 21535.555, 221.128, 172.97, 
  2351.43, 9.159, 10.212, 0.97, "", "", "", "", "", "", "", "", 7343., 
  786694., 23.86, 0.223, 6883., 0.209, 0.133, 7.5, "tests performed", "", "", 
  "", "", "", "", "", "", "", 85.19, 3.2971846*^7, 25.129, 29.1, 7.151, 
  4.455, 12236.706, 3.5, 85.755, 5.95, 4.8, "", "", 1.6, 76.74, 0.777}, 
 {"PER", "South America", "Peru", "2020-09-12", 716670., 6603., 5688.857, 
  77825., 294., 326.429, 21735.817, 200.262, 172.537, 2360.347, 8.917, 9.9, 
  0.97, "", "", "", "", "", "", "", "", 6219., 792913., 24.048, 0.189, 6867., 
  0.208, 0.132, 7.6, "tests performed", "", "", "", "", "", "", "", "", "", 
  85.19, 3.2971846*^7, 25.129, 29.1, 7.151, 4.455, 12236.706, 3.5, 85.755, 
  5.95, 4.8, "", "", 1.6, 76.74, 0.777}, {"PER", "South America", "Peru", 
  "2020-09-13", 722832., 6162., 5590., 78115., 290., 316.286, 21922.703, 
  186.887, 169.539, 2369.142, 8.795, 9.593, 0.97, "", "", "", "", "", "", "", 
  "", 1588., 794501., 24.096, 0.048, 6806., 0.206, 0.131, 7.6, 
  "tests performed", "", "", "", "", "", "", "", "", "", 85.19, 3.2971846*^7, 
  25.129, 29.1, 7.151, 4.455, 12236.706, 3.5, 85.755, 5.95, 4.8, "", "", 1.6, 
  76.74, 0.777}, {"PER", "South America", "Peru", "2020-09-14", 729619., 
  6787., 5663.143, 78394., 279., 305.571, 22128.546, 205.842, 171.757, 
  2377.604, 8.462, 9.268, 0.97, "", "", "", "", "", "", "", "", 10301., 
  804802., 24.409, 0.312, 7171., 0.217, 0.125, 8., "tests performed", "", "", 
  "", "", "", "", "", "", "", 85.19, 3.2971846*^7, 25.129, 29.1, 7.151, 
  4.455, 12236.706, 3.5, 85.755, 5.95, 4.8, "", "", 1.6, 76.74, 0.777}, 
 {"PER", "South America", "Peru", "2020-09-15", 733860., 4241., 6040.714, 
  78680., 286., 299.143, 22257.171, 128.625, 183.208, 2386.278, 8.674, 9.073, 
  0.96, "", "", "", "", "", "", "", "", 7952., 812754., 24.65, 0.241, 7009., 
  0.213, 0.128, 7.8, "tests performed", "", "", "", "", "", "", "", "", "", 
  85.19, 3.2971846*^7, 25.129, 29.1, 7.151, 4.455, 12236.706, 3.5, 85.755, 
  5.95, 4.8, "", "", 1.6, 76.74, 0.777}, {"PER", "South America", "Peru", 
  "2020-09-16", 738020., 4160., 5975.714, 78963., 283., 293.857, 22383.339, 
  126.168, 181.237, 2394.861, 8.583, 8.912, 0.96, "", "", "", "", "", "", "", 
  "", 8167., 820921., 24.898, 0.248, 6911., 0.21, 0.124, 8.1, 
  "tests performed", "", "", "", "", "", "", "", "", "", 85.19, 3.2971846*^7, 
  25.129, 29.1, 7.151, 4.455, 12236.706, 3.5, 85.755, 5.95, 4.8, "", "", 1.6, 
  76.74, 0.777}, {"PER", "South America", "Peru", "2020-09-17", 744400., 
  6380., 5946.286, 79221., 258., 284.571, 22576.837, 193.498, 180.344, 
  2402.686, 7.825, 8.631, 0.96, "", "", "", "", "", "", "", "", 8407., 
  829328., 25.153, 0.255, 7140., 0.217, 0.119, 8.4, "tests performed", "", 
  "", "", "", "", "", "", "", "", 85.19, 3.2971846*^7, 25.129, 29.1, 7.151, 
  4.455, 12236.706, 3.5, 85.755, 5.95, 4.8, "", "", 1.6, 76.74, 0.777}, 
 {"PER", "South America", "Peru", "2020-09-18", 750098., 5698., 5718.714, 
  79474., 253., 277.571, 22749.651, 172.814, 173.442, 2410.359, 7.673, 8.418, 
  0.96, "", "", "", "", "", "", "", "", 7476., 836804., 25.379, 0.227, 7159., 
  0.217, 0.116, 8.6, "tests performed", "", "", "", "", "", "", "", "", "", 
  85.19, 3.2971846*^7, 25.129, 29.1, 7.151, 4.455, 12236.706, 3.5, 85.755, 
  5.95, 4.8, "", "", 1.6, 76.74, 0.777}, {"PER", "South America", "Peru", 
  "2020-09-19", 756412., 6314., 5677.429, 79722., 248., 271., 22941.148, 
  191.497, 172.19, 2417.881, 7.522, 8.219, 0.96, "", "", "", "", "", "", "", 
  "", 7268., 844072., 25.6, 0.22, 7308., 0.222, 0.112, 8.9, 
  "tests performed", "", "", "", "", "", "", "", "", "", 85.19, 3.2971846*^7, 
  25.129, 29.1, 7.151, 4.455, 12236.706, 3.5, 85.755, 5.95, 4.8, "", "", 1.6, 
  76.74, 0.777}, {"PER", "South America", "Peru", "2020-09-20", 762865., 
  6453., 5719., 80004., 282., 269.857, 23136.86, 195.712, 173.451, 2426.434, 
  8.553, 8.184, 0.95, "", "", "", "", "", "", "", "", 2475., 846547., 25.675, 
  0.075, 7435., 0.225, 0.11, 9.1, "tests performed", "", "", "", "", "", "", 
  "", "", "", 85.19, 3.2971846*^7, 25.129, 29.1, 7.151, 4.455, 12236.706, 
  3.5, 85.755, 5.95, 4.8, "", "", 1.6, 76.74, 0.777}, 
 {"PER", "South America", "Peru", "2020-09-21", 768895., 6030., 5610.857, 
  80245., 241., 264.429, 23319.744, 182.883, 170.171, 2433.743, 7.309, 8.02, 
  0.95, "", "", "", "", "", "", "", "", 7062., 853609., 25.889, 0.214, 6972., 
  0.211, 0.111, 9., "tests performed", "", "", "", "", "", "", "", "", "", 
  85.19, 3.2971846*^7, 25.129, 29.1, 7.151, 4.455, 12236.706, 3.5, 85.755, 
  5.95, 4.8, "", "", 1.6, 76.74, 0.777}, {"PER", "South America", "Peru", 
  "2020-09-22", 768895., 0., 5005., 80478., 233., 256.857, 23319.744, 0., 
  151.796, 2440.81, 7.067, 7.79, 0.95, "", "", "", "", "", "", "", "", 8537., 
  862146., 26.148, 0.259, 7056., 0.214, 0.104, 9.6, "tests performed", "", 
  "", "", "", "", "", "", "", "", 85.19, 3.2971846*^7, 25.129, 29.1, 7.151, 
  4.455, 12236.706, 3.5, 85.755, 5.95, 4.8, "", "", 1.6, 76.74, 0.777}, 
 {"PER", "South America", "Peru", "2020-09-23", 776546., 7651., 5503.714, 
  80711., 233., 249.714, 23551.79, 232.046, 166.922, 2447.876, 7.067, 7.574, 
  0.95, "", "", "", "", "", "", "", "", 6715., 868861., 26.352, 0.204, 6849., 
  0.208, 0.105, 9.5, "tests performed", "", "", "", "", "", "", "", "", "", 
  85.19, 3.2971846*^7, 25.129, 29.1, 7.151, 4.455, 12236.706, 3.5, 85.755, 
  5.95, 4.8, "", "", 1.6, 76.74, 0.777}, {"PER", "South America", "Peru", 
  "2020-09-24", 782695., 6149., 5470.714, 80933., 222., 244.571, 23738.283, 
  186.492, 165.921, 2454.609, 6.733, 7.418, 0.94, "", "", "", "", "", "", "", 
  "", 8061., 876922., 26.596, 0.244, 6799., 0.206, 0.103, 9.7, 
  "tests performed", "", "", "", "", "", "", "", "", "", 85.19, 3.2971846*^7, 
  25.129, 29.1, 7.151, 4.455, 12236.706, 3.5, 85.755, 5.95, 4.8, "", "", 1.6, 
  76.74, 0.777}, {"PER", "South America", "Peru", "2020-09-25", 794584., 
  11889., 6355.143, 81146., 213., 238.857, 24098.863, 360.58, 192.745, 
  2461.069, 6.46, 7.244, 0.94, "", "", "", "", "", "", "", "", 6733., 
  883655., 26.8, 0.204, 6693., 0.203, 0.103, 9.7, "tests performed", "", "", 
  "", "", "", "", "", "", "", 85.19, 3.2971846*^7, 25.129, 29.1, 7.151, 
  4.455, 12236.706, 3.5, 85.755, 5.95, 4.8, "", "", 1.6, 76.74, 0.777}, 
 {"PER", "South America", "Peru", "2020-09-26", 794584., 0., 5453.143, 
  81365., 219., 234.714, 24098.863, 0., 165.388, 2467.711, 6.642, 7.119, 
  0.94, "", "", "", "", "", "", "", "", 5742., 889397., 26.974, 0.174, 6475., 
  0.196, 0.103, 9.7, "tests performed", "", "", "", "", "", "", "", "", "", 
  85.19, 3.2971846*^7, 25.129, 29.1, 7.151, 4.455, 12236.706, 3.5, 85.755, 
  5.95, 4.8, "", "", 1.6, 76.74, 0.777}, {"PER", "South America", "Peru", 
  "2020-09-27", 800142., 5558., 5325.286, 81595., 230., 227.286, 24267.431, 
  168.568, 161.51, 2474.687, 6.976, 6.893, 0.93, "", "", "", "", "", "", "", 
  "", 1866., 891263., 27.031, 0.057, 6388., 0.194, 0.103, 9.7, 
  "tests performed", "", "", "", "", "", "", "", "", "", 85.19, 3.2971846*^7, 
  25.129, 29.1, 7.151, 4.455, 12236.706, 3.5, 85.755, 5.95, 4.8, "", "", 1.6, 
  76.74, 0.777}, {"PER", "South America", "Peru", "2020-09-28", 805302., 
  5160., 5201., 81761., 166., 216.571, 24423.928, 156.497, 157.741, 2479.722, 
  5.035, 6.568, 0.93, "", "", "", "", "", "", "", "", 7596., 898859., 27.261, 
  0.23, 6464., 0.196, 0.099, 10.1, "tests performed", "", "", "", "", "", "", 
  "", "", "", 85.19, 3.2971846*^7, 25.129, 29.1, 7.151, 4.455, 12236.706, 
  3.5, 85.755, 5.95, 4.8, "", "", 1.6, 76.74, 0.777}, 
 {"PER", "South America", "Peru", "2020-09-29", 808714., 3412., 5688.429, 
  81960., 199., 211.714, 24527.41, 103.482, 172.524, 2485.757, 6.035, 6.421, 
  0.93, "", "", "", "", "", "", "", "", 8166., 907025., 27.509, 0.248, 6411., 
  0.194, 0.098, 10.2, "tests performed", "", "", "", "", "", "", "", "", "", 
  85.19, 3.2971846*^7, 25.129, 29.1, 7.151, 4.455, 12236.706, 3.5, 85.755, 
  5.95, 4.8, "", "", 1.6, 76.74, 0.777}, {"PER", "South America", "Peru", 
  "2020-09-30", 811768., 3054., 5031.714, 82135., 175., 203.429, 24620.035, 
  92.624, 152.606, 2491.065, 5.308, 6.17, 0.92, "", "", "", "", "", "", "", 
  "", 9176., 916201., 27.787, 0.278, 6763., 0.205, 0.091, 11., 
  "tests performed", "", "", "", "", "", "", "", "", "", 85.19, 3.2971846*^7, 
  25.129, 29.1, 7.151, 4.455, 12236.706, 3.5, 85.755, 5.95, 4.8, "", "", 1.6, 
  76.74, 0.777}, {"PER", "South America", "Peru", "2020-10-01", 814829., 
  3061., 4590.571, 82294., 159., 194.429, 24712.872, 92.837, 139.227, 
  2495.887, 4.822, 5.897, 0.92, "", "", "", "", "", "", "", "", 7538., 
  923739., 28.016, 0.229, 6688., 0.203, 0.093, 10.8, "tests performed", "", 
  "", "", "", "", "", "", "", "", 82.41, 3.2971846*^7, 25.129, 29.1, 7.151, 
  4.455, 12236.706, 3.5, 85.755, 5.95, 4.8, "", "", 1.6, 76.74, 0.777}, 
 {"PER", "South America", "Peru", "2020-10-02", 818297., 3468., 3387.571, 
  82477., 183., 190.143, 24818.052, 105.181, 102.741, 2501.437, 5.55, 5.767, 
  0.92, "", "", "", "", "", "", "", "", 7775., 931514., 28.252, 0.236, 6837., 
  0.207, 0.089, 11.2, "tests performed", "", "", "", "", "", "", "", "", "", 
  82.41, 3.2971846*^7, 25.129, 29.1, 7.151, 4.455, 12236.706, 3.5, 85.755, 
  5.95, 4.8, "", "", 1.6, 76.74, 0.777}, {"PER", "South America", "Peru", 
  "2020-10-03", 821564., 3267., 3854.286, 82638., 161., 181.857, 24917.137, 
  99.085, 116.896, 2506.32, 4.883, 5.516, 0.92, "", "", "", "", "", "", "", 
  "", 5690., 937204., 28.424, 0.173, 6830., 0.207, 0.088, 11.4, 
  "tests performed", "", "", "", "", "", "", "", "", "", 82.41, 3.2971846*^7, 
  25.129, 29.1, 7.151, 4.455, 12236.706, 3.5, 85.755, 5.95, 4.8, "", "", 1.6, 
  76.74, 0.777}, {"PER", "South America", "Peru", "2020-10-04", 821564., 0., 
  3060.286, 82808., 170., 173.286, 24917.137, 0., 92.815, 2511.476, 5.156, 
  5.256, 0.92, "", "", "", "", "", "", "", "", 2323., 939527., 28.495, 0.07, 
  6895., 0.209, 0.087, 11.5, "tests performed", "", "", "", "", "", "", "", 
  "", "", 82.41, 3.2971846*^7, 25.129, 29.1, 7.151, 4.455, 12236.706, 3.5, 
  85.755, 5.95, 4.8, "", "", 1.6, 76.74, 0.777}, 
 {"PER", "South America", "Peru", "2020-10-05", 828169., 6605., 3266.714, 
  82991., 183., 175.714, 25117.459, 200.322, 99.076, 2517.026, 5.55, 5.329, 
  0.92, "", "", "", "", "", "", "", "", 8591., 948118., 28.755, 0.261, 7037., 
  0.213, 0.082, 12.2, "tests performed", "", "", "", "", "", "", "", "", "", 
  82.41, 3.2971846*^7, 25.129, 29.1, 7.151, 4.455, 12236.706, 3.5, 85.755, 
  5.95, 4.8, "", "", 1.6, 76.74, 0.777}, {"PER", "South America", "Peru", 
  "2020-10-06", 829999., 1830., 3040.714, 83159., 168., 171.286, 25172.961, 
  55.502, 92.222, 2522.121, 5.095, 5.195, 0.93, "", "", "", "", "", "", "", 
  "", 9437., 957555., 29.042, 0.286, 7219., 0.219, 0.08, 12.5, 
  "tests performed", "", "", "", "", "", "", "", "", "", 82.41, 3.2971846*^7, 
  25.129, 29.1, 7.151, 4.455, 12236.706, 3.5, 85.755, 5.95, 4.8, "", "", 1.6, 
  76.74, 0.777}, {"PER", "South America", "Peru", "2020-10-07", 832929., 
  2930., 3023., 83334., 175., 171.286, 25261.825, 88.864, 91.684, 2527.429, 
  5.308, 5.195, 0.93, "", "", "", "", "", "", "", "", 9126., 966681., 29.318, 
  0.277, 7211., 0.219, 0.077, 13., "tests performed", "", "", "", "", "", "", 
  "", "", "", 82.41, 3.2971846*^7, 25.129, 29.1, 7.151, 4.455, 12236.706, 
  3.5, 85.755, 5.95, 4.8, "", "", 1.6, 76.74, 0.777}, 
 {"PER", "South America", "Peru", "2020-10-08", 835662., 2733., 2976.143, 
  83515., 181., 174.429, 25344.714, 82.889, 90.263, 2532.919, 5.49, 5.29, 
  0.93, "", "", "", "", "", "", "", "", 8079., 974760., 29.563, 0.245, 7289., 
  0.221, 0.072, 13.9, "tests performed", "", "", "", "", "", "", "", "", "", 
  82.41, 3.2971846*^7, 25.129, 29.1, 7.151, 4.455, 12236.706, 3.5, 85.755, 
  5.95, 4.8, "", "", 1.6, 76.74, 0.777}, {"PER", "South America", "Peru", 
  "2020-10-09", 838614., 2952., 2902.429, 83666., 151., 169.857, 25434.245, 
  89.531, 88.027, 2537.498, 4.58, 5.152, 0.93, "", "", "", "", "", "", "", 
  "", 8735., 983495., 29.828, 0.265, 7426., 0.225, 0.068, 14.7, 
  "tests performed", "", "", "", "", "", "", "", "", "", 82.41, 3.2971846*^7, 
  25.129, 29.1, 7.151, 4.455, 12236.706, 3.5, 85.755, 5.95, 4.8, "", "", 1.6, 
  76.74, 0.777}, {"PER", "South America", "Peru", "2020-10-10", 846088., 
  7474., 3503.429, 83825., 159., 169.571, 25660.923, 226.678, 106.255, 
  2542.32, 4.822, 5.143, 0.93, "", "", "", "", "", "", "", "", 6436., 
  989931., 30.024, 0.195, 7532., 0.228, 0.066, 15.2, "tests performed", "", 
  "", "", "", "", "", "", "", "", 82.41, 3.2971846*^7, 25.129, 29.1, 7.151, 
  4.455, 12236.706, 3.5, 85.755, 5.95, 4.8, "", "", 1.6, 76.74, 0.777}, 
 {"PER", "South America", "Peru", "2020-10-11", 849371., 3283., 3972.429, 
  83978., 153., 167.143, 25760.493, 99.57, 120.479, 2546.961, 4.64, 5.069, 
  0.93, "", "", "", "", "", "", "", "", 3089., 993020., 30.117, 0.094, 7642., 
  0.232, 0.066, 15.2, "tests performed", "", "", "", "", "", "", "", "", "", 
  82.41, 3.2971846*^7, 25.129, 29.1, 7.151, 4.455, 12236.706, 3.5, 85.755, 
  5.95, 4.8, "", "", 1.6, 76.74, 0.777}, {"PER", "South America", "Peru", 
  "2020-10-12", 851171., 1800., 3286., 84114., 136., 160.429, 25815.085, 
  54.592, 99.661, 2551.086, 4.125, 4.866, 0.93, "", "", "", "", "", "", "", 
  "", 9426., 1.002446*^6, 30.403, 0.286, 7761., 0.235, 0.064, 15.6, 
  "tests performed", "", "", "", "", "", "", "", "", "", 82.41, 3.2971846*^7, 
  25.129, 29.1, 7.151, 4.455, 12236.706, 3.5, 85.755, 5.95, 4.8, "", "", 1.6, 
  76.74, 0.777}, {"PER", "South America", "Peru", "2020-10-13", 853974., 
  2803., 3425., 84263., 149., 157.714, 25900.097, 85.012, 103.877, 2555.605, 
  4.519, 4.783, 0.93, "", "", "", "", "", "", "", "", 9565., 1.012011*^6, 
  30.693, 0.29, 7779., 0.236, 0.063, 15.9, "tests performed", "", "", "", "", 
  "", "", "", "", "", 82.41, 3.2971846*^7, 25.129, 29.1, 7.151, 4.455, 
  12236.706, 3.5, 85.755, 5.95, 4.8, "", "", 1.6, 76.74, 0.777}, 
 {"PER", "South America", "Peru", "2020-10-14", 853974., 0., 3006.429, 
  84411., 148., 153.857, 25900.097, 0., 91.182, 2560.093, 4.489, 4.666, 0.93, 
  "", "", "", "", "", "", "", "", 10613., 1.022624*^6, 31.015, 0.322, 7992., 
  0.242, 0.062, 16.1, "tests performed", "", "", "", "", "", "", "", "", "", 
  82.41, 3.2971846*^7, 25.129, 29.1, 7.151, 4.455, 12236.706, 3.5, 85.755, 
  5.95, 4.8, "", "", 1.6, 76.74, 0.777}, {"PER", "South America", "Peru", 
  "2020-10-15", 859740., 5766., 3439.714, 84549., 138., 147.714, 26074.973, 
  174.876, 104.323, 2564.279, 4.185, 4.48, 0.94, "", "", "", "", "", "", "", 
  "", 8289., 1.030913*^6, 31.266, 0.251, 8022., 0.243, 0.061, 16.4, 
  "tests performed", "", "", "", "", "", "", "", "", "", 82.41, 3.2971846*^7, 
  25.129, 29.1, 7.151, 4.455, 12236.706, 3.5, 85.755, 5.95, 4.8, "", "", 1.6, 
  76.74, 0.777}, {"PER", "South America", "Peru", "2020-10-16", 859740., 0., 
  3018., 84681., 132., 145., 26074.973, 0., 91.533, 2568.282, 4.003, 4.398, 
  0.94, "", "", "", "", "", "", "", "", 9180., 1.040093*^6, 31.545, 0.278, 
  8085., 0.245, 0.064, 15.6, "tests performed", "", "", "", "", "", "", "", 
  "", "", 82.41, 3.2971846*^7, 25.129, 29.1, 7.151, 4.455, 12236.706, 3.5, 
  85.755, 5.95, 4.8, "", "", 1.6, 76.74, 0.777}, 
 {"PER", "South America", "Peru", "2020-10-17", 862417., 2677., 2332.714, 
  84829., 148., 143.429, 26156.164, 81.19, 70.749, 2572.771, 4.489, 4.35, 
  0.94, "", "", "", "", "", "", "", "", 6849., 1.046942*^6, 31.753, 0.208, 
  8144., 0.247, 0.065, 15.4, "tests performed", "", "", "", "", "", "", "", 
  "", "", 82.41, 3.2971846*^7, 25.129, 29.1, 7.151, 4.455, 12236.706, 3.5, 
  85.755, 5.95, 4.8, "", "", 1.6, 76.74, 0.777}, 
 {"PER", "South America", "Peru", "2020-10-18", 865549., 3132., 2311.143, 
  84956., 127., 139.714, 26251.154, 94.99, 70.094, 2576.622, 3.852, 4.237, 
  0.94, "", "", "", "", "", "", "", "", 2656., 1.049598*^6, 31.833, 0.081, 
  8083., 0.245, 0.065, 15.4, "tests performed", "", "", "", "", "", "", "", 
  "", "", 82.41, 3.2971846*^7, 25.129, 29.1, 7.151, 4.455, 12236.706, 3.5, 
  85.755, 5.95, 4.8, "", "", 1.6, 76.74, 0.777}, 
 {"PER", "South America", "Peru", "2020-10-19", 868675., 3126., 2500.571, 
  85077., 121., 137.571, 26345.962, 94.808, 75.84, 2580.292, 3.67, 4.172, 
  0.95, "", "", "", "", "", "", "", "", 8587., 1.058185*^6, 32.094, 0.26, 
  7963., 0.242, 0.066, 15.2, "tests performed", "", "", "", "", "", "", "", 
  "", "", 82.41, 3.2971846*^7, 25.129, 29.1, 7.151, 4.455, 12236.706, 3.5, 
  85.755, 5.95, 4.8, "", "", 1.6, 76.74, 0.777}, 
 {"PER", "South America", "Peru", "2020-10-20", 870876., 2201., 2414.571, 
  85218., 141., 136.429, 26412.716, 66.754, 73.231, 2584.569, 4.276, 4.138, 
  0.95, "", "", "", "", "", "", "", "", 10477., 1.068662*^6, 32.411, 0.318, 
  8093., 0.245, 0.065, 15.4, "tests performed", "", "", "", "", "", "", "", 
  "", "", 82.41, 3.2971846*^7, 25.129, 29.1, 7.151, 4.455, 12236.706, 3.5, 
  85.755, 5.95, 4.8, "", "", 1.6, 76.74, 0.777}, 
 {"PER", "South America", "Peru", "2020-10-21", 874118., 3242., 2877.714, 
  85355., 137., 134.857, 26511.042, 98.326, 87.278, 2588.724, 4.155, 4.09, 
  0.95, "", "", "", "", "", "", "", "", 9785., 1.078447*^6, 32.708, 0.297, 
  7975., 0.242, 0.065, 15.4, "tests performed", "", "", "", "", "", "", "", 
  "", "", 82.41, 3.2971846*^7, 25.129, 29.1, 7.151, 4.455, 12236.706, 3.5, 
  85.755, 5.95, 4.8, "", "", 1.6, 76.74, 0.777}, 
 {"PER", "South America", "Peru", "2020-10-22", 879876., 5758., 2876.571, 
  85483., 128., 133.429, 26685.676, 174.634, 87.243, 2592.606, 3.882, 4.047, 
  0.96, "", "", "", "", "", "", "", "", 11638., 1.090085*^6, 33.061, 0.353, 
  8453., 0.256, 0.059, 16.9, "tests performed", "", "", "", "", "", "", "", 
  "", "", 79.63, 3.2971846*^7, 25.129, 29.1, 7.151, 4.455, 12236.706, 3.5, 
  85.755, 5.95, 4.8, "", "", 1.6, 76.74, 0.777}, 
 {"PER", "South America", "Peru", "2020-10-23", 879876., 0., 2876.571, 
  85596., 113., 130.714, 26685.676, 0., 87.243, 2596.033, 3.427, 3.964, 0.96, 
  "", "", "", "", "", "", "", "", 10779., 1.100864*^6, 33.388, 0.327, 8682., 
  0.263, 0.055, 18.2, "tests performed", "", "", "", "", "", "", "", "", "", 
  79.63, 3.2971846*^7, 25.129, 29.1, 7.151, 4.455, 12236.706, 3.5, 85.755, 
  5.95, 4.8, "", "", 1.6, 76.74, 0.777}, {"PER", "South America", "Peru", 
  "2020-10-24", 883116., 3240., 2957., 85711., 115., 126., 26783.942, 98.266, 
  89.683, 2599.521, 3.488, 3.821, 0.96, "", "", "", "", "", "", "", "", 
  7084., 1.107948*^6, 33.603, 0.215, 8715., 0.264, 0.052, 19.2, 
  "tests performed", "", "", "", "", "", "", "", "", "", 79.63, 3.2971846*^7, 
  25.129, 29.1, 7.151, 4.455, 12236.706, 3.5, 85.755, 5.95, 4.8, "", "", 1.6, 
  76.74, 0.777}, {"PER", "South America", "Peru", "2020-10-25", 888715., 
  5599., 3309.429, 85816., 105., 122.857, 26953.753, 169.812, 100.371, 
  2602.705, 3.185, 3.726, 0.96, "", "", "", "", "", "", "", "", 2272., 
  1.11022*^6, 33.672, 0.069, 8660., 0.263, 0.052, 19.2, "tests performed", 
  "", "", "", "", "", "", "", "", "", 79.63, 3.2971846*^7, 25.129, 29.1, 
  7.151, 4.455, 12236.706, 3.5, 85.755, 5.95, 4.8, "", "", 1.6, 76.74, 
  0.777}, {"PER", "South America", "Peru", "2020-10-26", 888715., 0., 
  2862.857, 85909., 93., 118.857, 26953.753, 0., 86.827, 2605.526, 2.821, 
  3.605, 0.96, "", "", "", "", "", "", "", "", 11666., 1.121886*^6, 34.026, 
  0.354, 9100., 0.276, 0.049, 20.4, "tests performed", "", "", "", "", "", 
  "", "", "", "", 79.63, 3.2971846*^7, 25.129, 29.1, 7.151, 4.455, 12236.706, 
  3.5, 85.755, 5.95, 4.8, "", "", 1.6, 76.74, 0.777}, 
 {"PER", "South America", "Peru", "2020-10-27", 890574., 1859., 2814., 
  86032., 123., 116.286, 27010.135, 56.381, 85.346, 2609.256, 3.73, 3.527, 
  0.96, "", "", "", "", "", "", "", "", 11822., 1.133708*^6, 34.384, 0.359, 
  9292., 0.282, 0.047, 21.3, "tests performed", "", "", "", "", "", "", "", 
  "", "", 74.07, 3.2971846*^7, 25.129, 29.1, 7.151, 4.455, 12236.706, 3.5, 
  85.755, 5.95, 4.8, "", "", 1.6, 76.74, 0.777}, 
 {"PER", "South America", "Peru", "2020-10-28", 892497., 1923., 2625.571, 
  86144., 112., 112.714, 27068.457, 58.322, 79.631, 2612.653, 3.397, 3.419, 
  0.96, "", "", "", "", "", "", "", "", 11325., 1.145033*^6, 34.728, 0.343, 
  9512., 0.288, 0.045, 22.2, "tests performed", "", "", "", "", "", "", "", 
  "", "", 74.07, 3.2971846*^7, 25.129, 29.1, 7.151, 4.455, 12236.706, 3.5, 
  85.755, 5.95, 4.8, "", "", 1.6, 76.74, 0.777}, 
 {"PER", "South America", "Peru", "2020-10-29", 894928., 2431., 2150.286, 
  86263., 119., 111.429, 27142.187, 73.73, 65.216, 2616.262, 3.609, 3.38, 
  0.97, "", "", "", "", "", "", "", "", 10854., 1.155887*^6, 35.057, 0.329, 
  9400., 0.285, 0.047, 21.3, "tests performed", "", "", "", "", "", "", "", 
  "", "", 74.07, 3.2971846*^7, 25.129, 29.1, 7.151, 4.455, 12236.706, 3.5, 
  85.755, 5.95, 4.8, "", "", 1.6, 76.74, 0.777}, 
 {"PER", "South America", "Peru", "2020-10-30", 897594., 2666., 2531.143, 
  86369., 106., 110.429, 27223.044, 80.857, 76.767, 2619.477, 3.215, 3.349, 
  0.97, "", "", "", "", "", "", "", "", 11161., 1.167048*^6, 35.395, 0.339, 
  9455., 0.287, 0.046, 21.7, "tests performed", "", "", "", "", "", "", "", 
  "", "", 74.07, 3.2971846*^7, 25.129, 29.1, 7.151, 4.455, 12236.706, 3.5, 
  85.755, 5.95, 4.8, "", "", 1.6, 76.74, 0.777}, 
 {"PER", "South America", "Peru", "2020-10-31", 900180., 2586., 2437.714, 
  86494., 125., 111.857, 27301.474, 78.431, 73.933, 2623.268, 3.791, 3.393, 
  0.97, "", "", "", "", "", "", "", "", 7436., 1.174484*^6, 35.621, 0.226, 
  9505., 0.288, 0.046, 21.7, "tests performed", "", "", "", "", "", "", "", 
  "", "", 74.07, 3.2971846*^7, 25.129, 29.1, 7.151, 4.455, 12236.706, 3.5, 
  85.755, 5.95, 4.8, "", "", 1.6, 76.74, 0.777}, 
 {"PER", "South America", "Peru", "2020-11-01", 902503., 2323., 1969.714, 
  86588., 94., 110.286, 27371.928, 70.454, 59.739, 2626.119, 2.851, 3.345, 
  0.98, "", "", "", "", "", "", "", "", 2422., 1.176906*^6, 35.694, 0.073, 
  9527., 0.289, 0.045, 22.2, "tests performed", "", "", "", "", "", "", "", 
  "", "", 74.07, 3.2971846*^7, 25.129, 29.1, 7.151, 4.455, 12236.706, 3.5, 
  85.755, 5.95, 4.8, "", "", 1.6, 76.74, 0.777}, 
 {"PER", "South America", "Peru", "2020-11-02", 902503., 0., 1969.714, 
  86702., 114., 113.286, 27371.928, 0., 59.739, 2629.577, 3.457, 3.436, 0.98, 
  "", "", "", "", "", "", "", "", 11333., 1.188239*^6, 36.038, 0.344, 9479., 
  0.287, 0.045, 22.2, "tests performed", "", "", "", "", "", "", "", "", "", 
  74.07, 3.2971846*^7, 25.129, 29.1, 7.151, 4.455, 12236.706, 3.5, 85.755, 
  5.95, 4.8, "", "", 1.6, 76.74, 0.777}, {"PER", "South America", "Peru", 
  "2020-11-03", 902503., 0., 1704.143, 86808., 106., 110.857, 27371.928, 0., 
  51.685, 2632.792, 3.215, 3.362, 0.99, "", "", "", "", "", "", "", "", 
  11442., 1.199681*^6, 36.385, 0.347, 9425., 0.286, 0.045, 22.2, 
  "tests performed", "", "", "", "", "", "", "", "", "", 74.07, 3.2971846*^7, 
  25.129, 29.1, 7.151, 4.455, 12236.706, 3.5, 85.755, 5.95, 4.8, "", "", 1.6, 
  76.74, 0.777}, {"PER", "South America", "Peru", "2020-11-04", 911787., 
  9284., 2755.714, 86906., 98., 108.857, 27653.502, 281.574, 83.578, 
  2635.764, 2.972, 3.302, 0.99, "", "", "", "", "", "", "", "", 11001., 
  1.210682*^6, 36.719, 0.334, 9378., 0.284, 0.047, 21.3, "tests performed", 
  "", "", "", "", "", "", "", "", "", 74.07, 3.2971846*^7, 25.129, 29.1, 
  7.151, 4.455, 12236.706, 3.5, 85.755, 5.95, 4.8, "", "", 1.6, 76.74, 
  0.777}, {"PER", "South America", "Peru", "2020-11-05", 914722., 2935., 
  2827.714, 87033., 127., 110., 27742.517, 89.015, 85.761, 2639.616, 3.852, 
  3.336, 0.99, "", "", "", "", "", "", "", "", 10212., 1.220894*^6, 37.028, 
  0.31, 9287., 0.282, 0.047, 21.3, "tests performed", "", "", "", "", "", "", 
  "", "", "", 74.07, 3.2971846*^7, 25.129, 29.1, 7.151, 4.455, 12236.706, 
  3.5, 85.755, 5.95, 4.8, "", "", 1.6, 76.74, 0.777}, 
 {"PER", "South America", "Peru", "2020-11-06", 914722., 0., 2446.857, 
  87128., 95., 108.429, 27742.517, 0., 74.21, 2642.497, 2.881, 3.289, 0.99, 
  "", "", "", "", "", "", "", "", 10519., 1.231413*^6, 37.347, 0.319, 9195., 
  0.279, 0.046, 21.7, "tests performed", "", "", "", "", "", "", "", "", "", 
  74.07, 3.2971846*^7, 25.129, 29.1, 7.151, 4.455, 12236.706, 3.5, 85.755, 
  5.95, 4.8, "", "", 1.6, 76.74, 0.777}, {"PER", "South America", "Peru", 
  "2020-11-07", 917503., 2781., 2474.714, 87236., 108., 106., 27826.862, 
  84.345, 75.055, 2645.772, 3.276, 3.215, 0.99, "", "", "", "", "", "", "", 
  "", 8112., 1.239525*^6, 37.593, 0.246, 9292., 0.282, 0.046, 21.7, 
  "tests performed", "", "", "", "", "", "", "", "", "", 74.07, 3.2971846*^7, 
  25.129, 29.1, 7.151, 4.455, 12236.706, 3.5, 85.755, 5.95, 4.8, "", "", 1.6, 
  76.74, 0.777}, {"PER", "South America", "Peru", "2020-11-08", 920010., 
  2507., 2501., 87327., 91., 105.571, 27902.896, 76.035, 75.853, 2648.532, 
  2.76, 3.202, 0.99, "", "", "", "", "", "", "", "", 3227., 1.242752*^6, 
  37.691, 0.098, 9407., 0.285, 0.046, 21.7, "tests performed", "", "", "", 
  "", "", "", "", "", "", 74.07, 3.2971846*^7, 25.129, 29.1, 7.151, 4.455, 
  12236.706, 3.5, 85.755, 5.95, 4.8, "", "", 1.6, 76.74, 0.777}, 
 {"PER", "South America", "Peru", "2020-11-09", 922333., 2323., 2832.857, 
  87432., 105., 104.286, 27973.35, 70.454, 85.917, 2651.717, 3.185, 3.163, 
  0.99, "", "", "", "", "", "", "", "", 10690., 1.253442*^6, 38.016, 0.324, 
  9315., 0.283, 0.046, 21.7, "tests performed", "", "", "", "", "", "", "", 
  "", "", 74.07, 3.2971846*^7, 25.129, 29.1, 7.151, 4.455, 12236.706, 3.5, 
  85.755, 5.95, 4.8, "", "", 1.6, 76.74, 0.777}, 
 {"PER", "South America", "Peru", "2020-11-10", 923527., 1194., 3003.429, 
  87542., 110., 104.857, 28009.563, 36.213, 91.091, 2655.053, 3.336, 3.18, 
  0.99, "", "", "", "", "", "", "", "", 10123., 1.263565*^6, 38.323, 0.307, 
  9126., 0.277, 0.047, 21.3, "tests performed", "", "", "", "", "", "", "", 
  "", "", 74.07, 3.2971846*^7, 25.129, 29.1, 7.151, 4.455, 12236.706, 3.5, 
  85.755, 5.95, 4.8, "", "", 1.6, 76.74, 0.777}, 
 {"PER", "South America", "Peru", "2020-11-11", 925431., 1904., 1949.143, 
  87646., 104., 105.714, 28067.309, 57.746, 59.115, 2658.207, 3.154, 3.206, 
  0.99, "", "", "", "", "", "", "", "", 10431., 1.273996*^6, 38.639, 0.316, 
  9045., 0.274, 0.046, 21.7, "tests performed", "", "", "", "", "", "", "", 
  "", "", 74.07, 3.2971846*^7, 25.129, 29.1, 7.151, 4.455, 12236.706, 3.5, 
  85.755, 5.95, 4.8, "", "", 1.6, 76.74, 0.777}, 
 {"PER", "South America", "Peru", "2020-11-12", 928006., 2575., 1897.714, 
  87738., 92., 100.714, 28145.406, 78.097, 57.556, 2660.998, 2.79, 3.055, 
  0.99, "", "", "", "", "", "", "", "", 11000., 1.284996*^6, 38.973, 0.334, 
  9157., 0.278, 0.045, 22.2, "tests performed", "", "", "", "", "", "", "", 
  "", "", 74.07, 3.2971846*^7, 25.129, 29.1, 7.151, 4.455, 12236.706, 3.5, 
  85.755, 5.95, 4.8, "", "", 1.6, 76.74, 0.777}, 
 {"PER", "South America", "Peru", "2020-11-13", 930237., 2231., 2216.429, 
  87832., 94., 100.571, 28213.07, 67.664, 67.222, 2663.848, 2.851, 3.05, 
  0.99, "", "", "", "", "", "", "", "", 9790., 1.294786*^6, 39.269, 0.297, 
  9053., 0.275, 0.047, 21.3, "tests performed", "", "", "", "", "", "", "", 
  "", "", 74.07, 3.2971846*^7, 25.129, 29.1, 7.151, 4.455, 12236.706, 3.5, 
  85.755, 5.95, 4.8, "", "", 1.6, 76.74, 0.777}, 
 {"PER", "South America", "Peru", "2020-11-14", 932650., 2413., 2163.857, 
  87954., 122., 102.571, 28286.254, 73.184, 65.627, 2667.549, 3.7, 3.111, 
  0.99, "", "", "", "", "", "", "", "", 6576., 1.301362*^6, 39.469, 0.199, 
  8834., 0.268, 0.046, 21.7, "tests performed", "", "", "", "", "", "", "", 
  "", "", 74.07, 3.2971846*^7, 25.129, 29.1, 7.151, 4.455, 12236.706, 3.5, 
  85.755, 5.95, 4.8, "", "", 1.6, 76.74, 0.777}, 
 {"PER", "South America", "Peru", "2020-11-15", 934899., 2249., 2127., 
  88057., 103., 104.286, 28354.463, 68.21, 64.51, 2670.672, 3.124, 3.163, 
  0.99, "", "", "", "", "", "", "", "", 2691., 1.304053*^6, 39.551, 0.082, 
  8757., 0.266, 0.047, 21.3, "tests performed", "", "", "", "", "", "", "", 
  "", "", 74.07, 3.2971846*^7, 25.129, 29.1, 7.151, 4.455, 12236.706, 3.5, 
  85.755, 5.95, 4.8, "", "", 1.6, 76.74, 0.777}, 
 {"PER", "South America", "Peru", "2020-11-16", 937011., 2112., 2096.857, 
  88125., 68., 99., 28418.518, 64.055, 63.595, 2672.735, 2.062, 3.003, 1., 
  "", "", "", "", "", "", "", "", 10816., 1.314869*^6, 39.879, 0.328, 8775., 
  0.266, 0.047, 21.3, "tests performed", "", "", "", "", "", "", "", "", "", 
  74.07, 3.2971846*^7, 25.129, 29.1, 7.151, 4.455, 12236.706, 3.5, 85.755, 
  5.95, 4.8, "", "", 1.6, 76.74, 0.777}, {"PER", "South America", "Peru", 
  "2020-11-17", 938268., 1257., 2105.857, 88218., 93., 96.571, 28456.641, 
  38.123, 63.868, 2675.555, 2.821, 2.929, 1., "", "", "", "", "", "", "", "", 
  11094., 1.325963*^6, 40.215, 0.336, 8914., 0.27, 0.046, 21.7, 
  "tests performed", "", "", "", "", "", "", "", "", "", 73.15, 3.2971846*^7, 
  25.129, 29.1, 7.151, 4.455, 12236.706, 3.5, 85.755, 5.95, 4.8, "", "", 1.6, 
  76.74, 0.777}, {"PER", "South America", "Peru", "2020-11-18", 939931., 
  1663., 2071.429, 88321., 103., 96.429, 28507.078, 50.437, 62.824, 2678.679, 
  3.124, 2.925, 1., "", "", "", "", "", "", "", "", 12167., 1.33813*^6, 
  40.584, 0.369, 9162., 0.278, 0.046, 21.7, "tests performed", "", "", "", 
  "", "", "", "", "", "", 73.15, 3.2971846*^7, 25.129, 29.1, 7.151, 4.455, 
  12236.706, 3.5, 85.755, 5.95, 4.8, "", "", 1.6, 76.74, 0.777}, 
 {"PER", "South America", "Peru", "2020-11-19", 939931., 0., 1703.571, 
  88413., 92., 96.429, 28507.078, 0., 51.667, 2681.47, 2.79, 2.925, 1., "", 
  "", "", "", "", "", "", "", 9772., 1.347902*^6, 40.88, 0.296, 8987., 0.273, 
  0.046, 21.7, "tests performed", "", "", "", "", "", "", "", "", "", 73.15, 
  3.2971846*^7, 25.129, 29.1, 7.151, 4.455, 12236.706, 3.5, 85.755, 5.95, 
  4.8, "", "", 1.6, 76.74, 0.777}, {"PER", "South America", "Peru", 
  "2020-11-20", 943917., 3986., 1954.286, 88494., 81., 94.571, 28627.969, 
  120.891, 59.271, 2683.926, 2.457, 2.868, 1.01, "", "", "", "", "", "", "", 
  "", 9183., 1.357085*^6, 41.159, 0.279, 8900., 0.27, 0.047, 21.3, 
  "tests performed", "", "", "", "", "", "", "", "", "", 73.15, 3.2971846*^7, 
  25.129, 29.1, 7.151, 4.455, 12236.706, 3.5, 85.755, 5.95, 4.8, "", "", 1.6, 
  76.74, 0.777}, {"PER", "South America", "Peru", "2020-11-21", 948081., 
  4164., 2204.429, 88598., 104., 92., 28754.259, 126.29, 66.858, 2687.08, 
  3.154, 2.79, 1.01, "", "", "", "", "", "", "", "", 6343., 1.363428*^6, 
  41.351, 0.192, 8867., 0.269, 0.049, 20.4, "tests performed", "", "", "", 
  "", "", "", "", "", "", 73.15, 3.2971846*^7, 25.129, 29.1, 7.151, 4.455, 
  12236.706, 3.5, 85.755, 5.95, 4.8, "", "", 1.6, 76.74, 0.777}, 
 {"PER", "South America", "Peru", "2020-11-22", 948081., 0., 1883.143, 
  88703., 105., 92.286, 28754.259, 0., 57.114, 2690.265, 3.185, 2.799, 1.01, 
  "", "", "", "", "", "", "", "", 2657., 1.366085*^6, 41.432, 0.081, 8862., 
  0.269, 0.049, 20.4, "tests performed", "", "", "", "", "", "", "", "", "", 
  73.15, 3.2971846*^7, 25.129, 29.1, 7.151, 4.455, 12236.706, 3.5, 85.755, 
  5.95, 4.8, "", "", 1.6, 76.74, 0.777}, {"PER", "South America", "Peru", 
  "2020-11-23", 949670., 1589., 1808.429, 88789., 86., 94.857, 28802.452, 
  48.193, 54.848, 2692.873, 2.608, 2.877, 1.01, "", "", "", "", "", "", "", 
  "", 11253., 1.377338*^6, 41.773, 0.341, 8924., 0.271, 0.051, 19.6, 
  "tests performed", "", "", "", "", "", "", "", "", "", 73.15, 3.2971846*^7, 
  25.129, 29.1, 7.151, 4.455, 12236.706, 3.5, 85.755, 5.95, 4.8, "", "", 1.6, 
  76.74, 0.777}, {"PER", "South America", "Peru", "2020-11-24", 950557., 
  887., 1755.571, 88891., 102., 96.143, 28829.353, 26.902, 53.245, 2695.967, 
  3.094, 2.916, 1.01, "", "", "", "", "", "", "", "", 10607., 1.387945*^6, 
  42.095, 0.322, 8855., 0.269, 0.052, 19.2, "tests performed", "", "", "", 
  "", "", "", "", "", "", 73.15, 3.2971846*^7, 25.129, 29.1, 7.151, 4.455, 
  12236.706, 3.5, 85.755, 5.95, 4.8, "", "", 1.6, 76.74, 0.777}, 
 {"PER", "South America", "Peru", "2020-11-25", 952439., 1882., 1786.857, 
  88994., 103., 96.143, 28886.432, 57.079, 54.193, 2699.091, 3.124, 2.916, 
  1.02, "", "", "", "", "", "", "", "", 11513., 1.399458*^6, 42.444, 0.349, 
  8761., 0.266, 0.055, 18.2, "tests performed", "", "", "", "", "", "", "", 
  "", "", 73.15, 3.2971846*^7, 25.129, 29.1, 7.151, 4.455, 12236.706, 3.5, 
  85.755, 5.95, 4.8, "", "", 1.6, 76.74, 0.777}, 
 {"PER", "South America", "Peru", "2020-11-26", 952439., 0., 1786.857, 
  89085., 91., 96., 28886.432, 0., 54.193, 2701.851, 2.76, 2.912, 1.02, "", 
  "", "", "", "", "", "", "", 12714., 1.412172*^6, 42.83, 0.386, 9181., 
  0.278, 0.055, 18.2, "tests performed", "", "", "", "", "", "", "", "", "", 
  73.15, 3.2971846*^7, 25.129, 29.1, 7.151, 4.455, 12236.706, 3.5, 85.755, 
  5.95, 4.8, "", "", 1.6, 76.74, 0.777}, {"PER", "South America", "Peru", 
  "2020-11-27", 956347., 3908., 1775.714, 89186., 101., 98.857, 29004.958, 
  118.525, 53.855, 2704.914, 3.063, 2.998, 1.03, "", "", "", "", "", "", "", 
  "", 11125., 1.423297*^6, 43.167, 0.337, 9459., 0.287, 0.054, 18.5, 
  "tests performed", "", "", "", "", "", "", "", "", "", 73.15, 3.2971846*^7, 
  25.129, 29.1, 7.151, 4.455, 12236.706, 3.5, 85.755, 5.95, 4.8, "", "", 1.6, 
  76.74, 0.777}, {"PER", "South America", "Peru", "2020-11-28", 960368., 
  4021., 1755.286, 89272., 86., 96.286, 29126.91, 121.953, 53.236, 2707.522, 
  2.608, 2.92, 1.03, "", "", "", "", "", "", "", "", 8652., 1.431949*^6, 
  43.429, 0.262, 9789., 0.297, 0.053, 18.9, "tests performed", "", "", "", 
  "", "", "", "", "", "", 73.15, 3.2971846*^7, 25.129, 29.1, 7.151, 4.455, 
  12236.706, 3.5, 85.755, 5.95, 4.8, "", "", 1.6, 76.74, 0.777}, 
 {"PER", "South America", "Peru", "2020-11-29", 962530., 2162., 2064.143, 
  89364., 92., 94.429, 29192.481, 65.571, 62.603, 2710.312, 2.79, 2.864, 
  1.03, "", "", "", "", "", "", "", "", 3409., 1.435358*^6, 43.533, 0.103, 
  9896., 0.3, 0.052, 19.2, "tests performed", "", "", "", "", "", "", "", "", 
  "", 73.15, 3.2971846*^7, 25.129, 29.1, 7.151, 4.455, 12236.706, 3.5, 
  85.755, 5.95, 4.8, "", "", 1.6, 76.74, 0.777}, 
 {"PER", "South America", "Peru", "2020-11-30", 962530., 0., 1837.143, 
  89449., 85., 94.286, 29192.481, 0., 55.719, 2712.89, 2.578, 2.86, 1.03, "", 
  "", "", "", "", "", "", "", 10809., 1.446167*^6, 43.861, 0.328, 9833., 
  0.298, 0.053, 18.9, "tests performed", "", "", "", "", "", "", "", "", "", 
  73.15, 3.2971846*^7, 25.129, 29.1, 7.151, 4.455, 12236.706, 3.5, 85.755, 
  5.95, 4.8, "", "", 1.6, 76.74, 0.777}, {"PER", "South America", "Peru", 
  "2020-12-01", 963605., 1075., 1864., 89561., 112., 95.714, 29225.085, 
  32.604, 56.533, 2716.287, 3.397, 2.903, 1.04, "", "", "", "", "", "", "", 
  "", 8414., 1.454581*^6, 44.116, 0.255, 9519., 0.289, 0.055, 18.2, 
  "tests performed", "", "", "", "", "", "", "", "", "", 73.15, 3.2971846*^7, 
  25.129, 29.1, 7.151, 4.455, 12236.706, 3.5, 85.755, 5.95, 4.8, "", "", 1.6, 
  76.74, 0.777}, {"PER", "South America", "Peru", "2020-12-02", 963605., 0., 
  1595.143, 89663., 102., 95.571, 29225.085, 0., 48.379, 2719.381, 3.094, 
  2.899, 1.04, "", "", "", "", "", "", "", "", 9312., 1.463893*^6, 44.398, 
  0.282, 9205., 0.279, 0.055, 18.2, "tests performed", "", "", "", "", "", 
  "", "", "", "", 73.15, 3.2971846*^7, 25.129, 29.1, 7.151, 4.455, 12236.706, 
  3.5, 85.755, 5.95, 4.8, "", "", 1.6, 76.74, 0.777}, 
 {"PER", "South America", "Peru", "2020-12-03", 967075., 3470., 2090.857, 
  89773., 110., 98.286, 29330.326, 105.241, 63.413, 2722.717, 3.336, 2.981, 
  1.05, "", "", "", "", "", "", "", "", 11291., 1.475184*^6, 44.741, 0.342, 
  9002., 0.273, 0.058, 17.2, "tests performed", "", "", "", "", "", "", "", 
  "", "", 73.15, 3.2971846*^7, 25.129, 29.1, 7.151, 4.455, 12236.706, 3.5, 
  85.755, 5.95, 4.8, "", "", 1.6, 76.74, 0.777}, 
 {"PER", "South America", "Peru", "2020-12-04", 967075., 0., 1532.571, 
  89854., 81., 95.429, 29330.326, 0., 46.481, 2725.173, 2.457, 2.894, 1.05, 
  "", "", "", "", "", "", "", "", 8873., 1.484057*^6, 45.01, 0.269, 8680., 
  0.263, 0.061, 16.4, "tests performed", "", "", "", "", "", "", "", "", "", 
  73.15, 3.2971846*^7, 25.129, 29.1, 7.151, 4.455, 12236.706, 3.5, 85.755, 
  5.95, 4.8, "", "", 1.6, 76.74, 0.777}, {"PER", "South America", "Peru", 
  "2020-12-05", 970860., 3785., 1498.857, 89957., 103., 97.857, 29445.121, 
  114.795, 45.459, 2728.297, 3.124, 2.968, 1.06, "", "", "", "", "", "", "", 
  "", 8178., 1.492235*^6, 45.258, 0.248, 8612., 0.261, 0.063, 15.9, 
  "tests performed", "", "", "", "", "", "", "", "", "", 73.15, 3.2971846*^7, 
  25.129, 29.1, 7.151, 4.455, 12236.706, 3.5, 85.755, 5.95, 4.8, "", "", 1.6, 
  76.74, 0.777}, {"PER", "South America", "Peru", "2020-12-06", 972688., 
  1828., 1451.143, 90050., 93., 98., 29500.562, 55.441, 44.012, 2731.118, 
  2.821, 2.972, 1.06, "", "", "", "", "", "", "", "", 3824., 1.496059*^6, 
  45.374, 0.116, 8672., 0.263, 0.064, 15.6, "tests performed", "", "", "", 
  "", "", "", "", "", "", 73.15, 3.2971846*^7, 25.129, 29.1, 7.151, 4.455, 
  12236.706, 3.5, 85.755, 5.95, 4.8, "", "", 1.6, 76.74, 0.777}, 
 {"PER", "South America", "Peru", "2020-12-07", 973912., 1224., 1626., 
  90154., 104., 100.714, 29537.685, 37.123, 49.315, 2734.272, 3.154, 3.055, 
  1.06, "", "", "", "", "", "", "", "", 12438., 1.508497*^6, 45.751, 0.377, 
  8904., 0.27, 0.064, 15.6, "tests performed", "", "", "", "", "", "", "", 
  "", "", 73.15, 3.2971846*^7, 25.129, 29.1, 7.151, 4.455, 12236.706, 3.5, 
  85.755, 5.95, 4.8, "", "", 1.6, 76.74, 0.777}, 
 {"PER", "South America", "Peru", "2020-12-08", 973912., 0., 1472.429, 
  90264., 110., 100.429, 29537.685, 0., 44.657, 2737.608, 3.336, 3.046, 1.07, 
  "", "", "", "", "", "", "", "", 5727., 1.514224*^6, 45.925, 0.174, 8520., 
  0.258, 0.062, 16.1, "tests performed", "", "", "", "", "", "", "", "", "", 
  73.15, 3.2971846*^7, 25.129, 29.1, 7.151, 4.455, 12236.706, 3.5, 85.755, 
  5.95, 4.8, "", "", 1.6, 76.74, 0.777}, {"PER", "South America", "Peru", 
  "2020-12-09", 976621., 2709., 1859.429, 90353., 89., 98.571, 29619.846, 
  82.161, 56.394, 2740.308, 2.699, 2.99, 1.07, "", "", "", "", "", "", "", 
  "", 12747., 1.526971*^6, 46.311, 0.387, 9011., 0.273, 0.064, 15.6, 
  "tests performed", "", "", "", "", "", "", "", "", "", 73.15, 3.2971846*^7, 
  25.129, 29.1, 7.151, 4.455, 12236.706, 3.5, 85.755, 5.95, 4.8, "", "", 1.6, 
  76.74, 0.777}, {"PER", "South America", "Peru", "2020-12-10", 979111., 
  2490., 1719.429, 90453., 100., 97.143, 29695.365, 75.519, 52.148, 2743.34, 
  3.033, 2.946, 1.08, "", "", "", "", "", "", "", "", 12404., 1.539375*^6, 
  46.688, 0.376, 9170., 0.278, 0.065, 15.4, "tests performed", "", "", "", 
  "", "", "", "", "", "", 78.7, 3.2971846*^7, 25.129, 29.1, 7.151, 4.455, 
  12236.706, 3.5, 85.755, 5.95, 4.8, "", "", 1.6, 76.74, 0.777}, 
 {"PER", "South America", "Peru", "2020-12-11", 979111., 0., 1719.429, 
  90555., 102., 100.143, 29695.365, 0., 52.148, 2746.434, 3.094, 3.037, 1.08, 
  "", "", "", "", "", "", "", "", 10761., 1.550136*^6, 47.014, 0.326, 9440., 
  0.286, 0.067, 14.9, "tests performed", "", "", "", "", "", "", "", "", "", 
  78.7, 3.2971846*^7, 25.129, 29.1, 7.151, 4.455, 12236.706, 3.5, 85.755, 
  5.95, 4.8, "", "", 1.6, 76.74, 0.777}, {"PER", "South America", "Peru", 
  "2020-12-12", 980943., 1832., 1440.429, 90676., 121., 102.714, 29750.928, 
  55.563, 43.687, 2750.104, 3.67, 3.115, 1.09, "", "", "", "", "", "", "", 
  "", 7332., 1.557468*^6, 47.236, 0.222, 9319., 0.283, 0.069, 14.5, 
  "tests performed", "", "", "", "", "", "", "", "", "", 78.7, 3.2971846*^7, 
  25.129, 29.1, 7.151, 4.455, 12236.706, 3.5, 85.755, 5.95, 4.8, "", "", 1.6, 
  76.74, 0.777}, {"PER", "South America", "Peru", "2020-12-13", 980943., 0., 
  1179.286, 90797., 121., 106.714, 29750.928, 0., 35.766, 2753.774, 3.67, 
  3.237, 1.09, "", "", "", "", "", "", "", "", 3706., 1.561174*^6, 47.349, 
  0.112, 9302., 0.282, 0.07, 14.3, "tests performed", "", "", "", "", "", "", 
  "", "", "", 78.7, 3.2971846*^7, 25.129, 29.1, 7.151, 4.455, 12236.706, 3.5, 
  85.755, 5.95, 4.8, "", "", 1.6, 76.74, 0.777}, 
 {"PER", "South America", "Peru", "2020-12-14", 984973., 4030., 1580.143, 
  90902., 105., 106.857, 29873.153, 122.225, 47.924, 2756.958, 3.185, 3.241, 
  1.1, "", "", "", "", "", "", "", "", 14134., 1.575308*^6, 47.777, 0.429, 
  9544., 0.289, 0.074, 13.5, "tests performed", "", "", "", "", "", "", "", 
  "", "", 78.7, 3.2971846*^7, 25.129, 29.1, 7.151, 4.455, 12236.706, 3.5, 
  85.755, 5.95, 4.8, "", "", 1.6, 76.74, 0.777}, 
 {"PER", "South America", "Peru", "2020-12-15", 986130., 1157., 1745.429, 
  91022., 120., 108.286, 29908.244, 35.091, 52.937, 2760.598, 3.639, 3.284, 
  1.11, "", "", "", "", "", "", "", "", 11007., 1.586315*^6, 48.111, 0.334, 
  10299., 0.312, 0.079, 12.7, "tests performed", "", "", "", "", "", "", "", 
  "", "", 78.7, 3.2971846*^7, 25.129, 29.1, 7.151, 4.455, 12236.706, 3.5, 
  85.755, 5.95, 4.8, "", "", 1.6, 76.74, 0.777}, 
 {"PER", "South America", "Peru", "2020-12-16", 986130., 0., 1358.429, 
  91123., 101., 110., 29908.244, 0., 41.2, 2763.661, 3.063, 3.336, 1.11, "", 
  "", "", "", "", "", "", "", 12831., 1.599146*^6, 48.5, 0.389, 10311., 
  0.313, 0.082, 12.2, "tests performed", "", "", "", "", "", "", "", "", "", 
  78.7, 3.2971846*^7, 25.129, 29.1, 7.151, 4.455, 12236.706, 3.5, 85.755, 
  5.95, 4.8, "", "", 1.6, 76.74, 0.777}, {"PER", "South America", "Peru", 
  "2020-12-17", 989457., 3327., 1478., 91233., 110., 111.429, 30009.148, 
  100.904, 44.826, 2766.997, 3.336, 3.38, 1.12, "", "", "", "", "", "", "", 
  "", 13754., 1.6129*^6, 48.917, 0.417, 10504., 0.319, 0.084, 11.9, 
  "tests performed", "", "", "", "", "", "", "", "", "", 78.7, 3.2971846*^7, 
  25.129, 29.1, 7.151, 4.455, 12236.706, 3.5, 85.755, 5.95, 4.8, "", "", 1.6, 
  76.74, 0.777}, {"PER", "South America", "Peru", "2020-12-18", 989457., 0., 
  1478., 91363., 130., 115.429, 30009.148, 0., 44.826, 2770.94, 3.943, 3.501, 
  1.13, "", "", "", "", "", "", "", "", 11647., 1.624547*^6, 49.271, 0.353, 
  10630., 0.322, 0.086, 11.6, "tests performed", "", "", "", "", "", "", "", 
  "", "", 78.7, 3.2971846*^7, 25.129, 29.1, 7.151, 4.455, 12236.706, 3.5, 
  85.755, 5.95, 4.8, "", "", 1.6, 76.74, 0.777}, 
 {"PER", "South America", "Peru", "2020-12-19", 989457., 0., 1216.286, 
  91480., 117., 114.857, 30009.148, 0., 36.889, 2774.488, 3.548, 3.483, 1.14, 
  "", "", "", "", "", "", "", "", 8887., 1.633434*^6, 49.54, 0.27, 10852., 
  0.329, 0.087, 11.5, "tests performed", "", "", "", "", "", "", "", "", "", 
  78.7, 3.2971846*^7, 25.129, 29.1, 7.151, 4.455, 12236.706, 3.5, 85.755, 
  5.95, 4.8, "", "", 1.6, 76.74, 0.777}, {"PER", "South America", "Peru", 
  "2020-12-20", 995899., 6442., 2136.571, 91613., 133., 116.571, 30204.527, 
  195.379, 64.8, 2778.522, 4.034, 3.535, 1.15, "", "", "", "", "", "", "", 
  "", 3299., 1.636733*^6, 49.64, 0.1, 10794., 0.327, 0.089, 11.2, 
  "tests performed", "", "", "", "", "", "", "", "", "", 78.7, 3.2971846*^7, 
  25.129, 29.1, 7.151, 4.455, 12236.706, 3.5, 85.755, 5.95, 4.8, "", "", 1.6, 
  76.74, 0.777}, {"PER", "South America", "Peru", "2020-12-21", 997517., 
  1618., 1792., 91736., 123., 119.143, 30253.599, 49.072, 54.349, 2782.252, 
  3.73, 3.613, 1.15, "", "", "", "", "", "", "", "", 13254., 1.649987*^6, 
  50.042, 0.402, 10668., 0.324, 0.091, 11., "tests performed", "", "", "", 
  "", "", "", "", "", "", 59.26, 3.2971846*^7, 25.129, 29.1, 7.151, 4.455, 
  12236.706, 3.5, 85.755, 5.95, 4.8, "", "", 1.6, 76.74, 0.777}, 
 {"PER", "South America", "Peru", "2020-12-22", 998475., 958., 1763.571, 
  91857., 121., 119.286, 30282.654, 29.055, 53.487, 2785.922, 3.67, 3.618, 
  1.15, "", "", "", "", "", "", "", "", 12631., 1.662618*^6, 50.425, 0.383, 
  10900., 0.331, 0.091, 11., "tests performed", "", "", "", "", "", "", "", 
  "", "", 59.26, 3.2971846*^7, 25.129, 29.1, 7.151, 4.455, 12236.706, 3.5, 
  85.755, 5.95, 4.8, "", "", 1.6, 76.74, 0.777}, 
 {"PER", "South America", "Peru", "2020-12-23", 1.000153*^6, 1678., 2003.286, 
  91983., 126., 122.857, 30333.546, 50.892, 60.757, 2789.744, 3.821, 3.726, 
  1.15, "", "", "", "", "", "", "", "", 10786., 1.673404*^6, 50.753, 0.327, 
  10608., 0.322, 0.094, 10.6, "tests performed", "", "", "", "", "", "", "", 
  "", "", 59.26, 3.2971846*^7, 25.129, 29.1, 7.151, 4.455, 12236.706, 3.5, 
  85.755, 5.95, 4.8, "", "", 1.6, 76.74, 0.777}, 
 {"PER", "South America", "Peru", "2020-12-24", 1.000153*^6, 0., 1528., 
  92111., 128., 125.429, 30333.546, 0., 46.343, 2793.626, 3.882, 3.804, 1.16, 
  "", "", "", "", "", "", "", "", 5646., 1.67905*^6, 50.924, 0.171, 9450., 
  0.287, 0.101, 9.9, "tests performed", "", "", "", "", "", "", "", "", "", 
  59.26, 3.2971846*^7, 25.129, 29.1, 7.151, 4.455, 12236.706, 3.5, 85.755, 
  5.95, 4.8, "", "", 1.6, 76.74, 0.777}, {"PER", "South America", "Peru", 
  "2020-12-25", 1.003982*^6, 3829., 2075., 92229., 118., 123.714, 30449.675, 
  116.129, 62.932, 2797.205, 3.579, 3.752, 1.16, "", "", "", "", "", "", "", 
  "", 2628., 1.681678*^6, 51.003, 0.08, 8162., 0.248, 0.104, 9.6, 
  "tests performed", "", "", "", "", "", "", "", "", "", 59.26, 3.2971846*^7, 
  25.129, 29.1, 7.151, 4.455, 12236.706, 3.5, 85.755, 5.95, 4.8, "", "", 1.6, 
  76.74, 0.777}, {"PER", "South America", "Peru", "2020-12-26", 1.005546*^6, 
  1564., 2298.429, 92352., 123., 124.571, 30497.11, 47.434, 69.709, 2800.935, 
  3.73, 3.778, 1.17, "", "", "", "", "", "", "", "", 10124., 1.691802*^6, 
  51.311, 0.307, 8338., 0.253, 0.108, 9.3, "tests performed", "", "", "", "", 
  "", "", "", "", "", 59.26, 3.2971846*^7, 25.129, 29.1, 7.151, 4.455, 
  12236.706, 3.5, 85.755, 5.95, 4.8, "", "", 1.6, 76.74, 0.777}, 
 {"PER", "South America", "Peru", "2020-12-27", 1.005546*^6, 0., 1378.143, 
  92493., 141., 125.714, 30497.11, 0., 41.798, 2805.211, 4.276, 3.813, 1.17, 
  "", "", "", "", "", "", "", "", 4197., 1.695999*^6, 51.438, 0.127, 8467., 
  0.257, 0.108, 9.3, "tests performed", "", "", "", "", "", "", "", "", "", 
  59.26, 3.2971846*^7, 25.129, 29.1, 7.151, 4.455, 12236.706, 3.5, 85.755, 
  5.95, 4.8, "", "", 1.6, 76.74, 0.777}, {"PER", "South America", "Peru", 
  "2020-12-28", 1.007657*^6, 2111., 1448.571, 92629., 136., 127.571, 
  30561.134, 64.024, 43.934, 2809.336, 4.125, 3.869, 1.18, "", "", "", "", 
  "", "", "", "", 17858., 1.713857*^6, 51.979, 0.542, 9124., 0.277, 0.117, 
  8.5, "tests performed", "", "", "", "", "", "", "", "", "", 59.26, 
  3.2971846*^7, 25.129, 29.1, 7.151, 4.455, 12236.706, 3.5, 85.755, 5.95, 
  4.8, "", "", 1.6, 76.74, 0.777}, {"PER", "South America", "Peru", 
  "2020-12-29", 1.008908*^6, 1251., 1490.429, 92772., 143., 130.714, 
  30599.075, 37.941, 45.203, 2813.673, 4.337, 3.964, 1.19, "", "", "", "", 
  "", "", "", "", 16174., 1.730031*^6, 52.47, 0.491, 9630., 0.292, 0.126, 
  7.9, "tests performed", "", "", "", "", "", "", "", "", "", 59.26, 
  3.2971846*^7, 25.129, 29.1, 7.151, 4.455, 12236.706, 3.5, 85.755, 5.95, 
  4.8, "", "", 1.6, 76.74, 0.777}, {"PER", "South America", "Peru", 
  "2020-12-30", 1.010496*^6, 1588., 1477.571, 92897., 125., 130.571, 
  30647.238, 48.162, 44.813, 2817.464, 3.791, 3.96, 1.19, "", "", "", "", "", 
  "", "", "", 12716., 1.742747*^6, 52.856, 0.386, 9906., 0.3, 0.138, 7.2, 
  "tests performed", "", "", "", "", "", "", "", "", "", 59.26, 3.2971846*^7, 
  25.129, 29.1, 7.151, 4.455, 12236.706, 3.5, 85.755, 5.95, 4.8, "", "", 1.6, 
  76.74, 0.777}, {"PER", "South America", "Peru", "2020-12-31", 1.015137*^6, 
  4641., 2140.571, 93070., 173., 137., 30787.994, 140.756, 64.921, 2822.711, 
  5.247, 4.155, 1.2, "", "", "", "", "", "", "", "", 7119., 1.749866*^6, 
  53.072, 0.216, 10117., 0.307, 0.144, 6.9, "tests performed", "", "", "", 
  "", "", "", "", "", "", 59.26, 3.2971846*^7, 25.129, 29.1, 7.151, 4.455, 
  12236.706, 3.5, 85.755, 5.95, 4.8, "", "", 1.6, 76.74, 0.777}, 
 {"PER", "South America", "Peru", "2021-01-01", 1.015137*^6, 0., 1593.571, 
  93231., 161., 143.143, 30787.994, 0., 48.331, 2827.594, 4.883, 4.341, 1.2, 
  "", "", "", "", "", "", "", "", 3608., 1.753474*^6, 53.181, 0.109, 10257., 
  0.311, 0.144, 6.9, "tests performed", "", "", "", "", "", "", "", "", "", 
  61.11, 3.2971846*^7, 25.129, 29.1, 7.151, 4.455, 12236.706, 3.5, 85.755, 
  5.95, 4.8, "", "", 1.6, 76.74, 0.777}, {"PER", "South America", "Peru", 
  "2021-01-02", 1.015137*^6, 0., 1370.143, 93377., 146., 146.429, 30787.994, 
  0., 41.555, 2832.022, 4.428, 4.441, 1.21, "", "", "", "", "", "", "", "", 
  11205., 1.764679*^6, 53.521, 0.34, 10411., 0.316, 0.15, 6.7, 
  "tests performed", "", "", "", "", "", "", "", "", "", 61.11, 3.2971846*^7, 
  25.129, 29.1, 7.151, 4.455, 12236.706, 3.5, 85.755, 5.95, 4.8, "", "", 1.6, 
  76.74, 0.777}, {"PER", "South America", "Peru", "2021-01-03", 1.018099*^6, 
  2962., 1793.286, 93575., 198., 154.571, 30877.828, 89.834, 54.388, 
  2838.027, 6.005, 4.688, 1.22, "", "", "", "", "", "", "", "", 3173., 
  1.767852*^6, 53.617, 0.096, 10265., 0.311, 0.155, 6.5, "tests performed", 
  "", "", "", "", "", "", "", "", "", 61.11, 3.2971846*^7, 25.129, 29.1, 
  7.151, 4.455, 12236.706, 3.5, 85.755, 5.95, 4.8, "", "", 1.6, 76.74, 
  0.777}, {"PER", "South America", "Peru", "2021-01-04", 1.019475*^6, 1376., 
  1688.286, 93748., 173., 159.857, 30919.561, 41.733, 51.204, 2843.274, 
  5.247, 4.848, 1.23, "", "", "", "", "", "", "", "", 19306., 1.787158*^6, 
  54.203, 0.586, 10472., 0.318, 0.17, 5.9, "tests performed", "", "", "", "", 
  "", "", "", "", "", 61.11, 3.2971846*^7, 25.129, 29.1, 7.151, 4.455, 
  12236.706, 3.5, 85.755, 5.95, 4.8, "", "", 1.6, 76.74, 0.777}, 
 {"PER", "South America", "Peru", "2021-01-05", 1.019475*^6, 0., 1509.571, 
  93958., 210., 169.429, 30919.561, 0., 45.784, 2849.643, 6.369, 5.139, 1.24, 
  "", "", "", "", "", "", "", "", 18397., 1.805555*^6, 54.761, 0.558, 10789., 
  0.327, 0.179, 5.6, "tests performed", "", "", "", "", "", "", "", "", "", 
  61.11, 3.2971846*^7, 25.129, 29.1, 7.151, 4.455, 12236.706, 3.5, 85.755, 
  5.95, 4.8, "", "", 1.6, 76.74, 0.777}, {"PER", "South America", "Peru", 
  "2021-01-06", 1.022018*^6, 2543., 1646., 94140., 182., 177.571, 30996.687, 
  77.126, 49.921, 2855.163, 5.52, 5.386, 1.25, "", "", "", "", "", "", "", 
  "", 20645., 1.8262*^6, 55.387, 0.626, 11922., 0.362, 0.179, 5.6, 
  "tests performed", "", "", "", "", "", "", "", "", "", 61.11, 3.2971846*^7, 
  25.129, 29.1, 7.151, 4.455, 12236.706, 3.5, 85.755, 5.95, 4.8, "", "", 1.6, 
  76.74, 0.777}, {"PER", "South America", "Peru", "2021-01-07", 1.022018*^6, 
  0., 983., 94317., 177., 178.143, 30996.687, 0., 29.813, 2860.531, 5.368, 
  5.403, 1.27, "", "", "", "", "", "", "", "", 19946., 1.846146*^6, 55.992, 
  0.605, 13754., 0.417, 0.176, 5.7, "tests performed", "", "", "", "", "", 
  "", "", "", "", 61.11, 3.2971846*^7, 25.129, 29.1, 7.151, 4.455, 12236.706, 
  3.5, 85.755, 5.95, 4.8, "", "", 1.6, 76.74, 0.777}, 
 {"PER", "South America", "Peru", "2021-01-08", 1.02618*^6, 4162., 1577.571, 
  94527., 210., 185.143, 31122.916, 126.229, 47.846, 2866.9, 6.369, 5.615, 
  1.28, "", "", "", "", "", "", "", "", 19064., 1.86521*^6, 56.57, 0.578, 
  15962., 0.484, 0.179, 5.6, "tests performed", "", "", "", "", "", "", "", 
  "", "", 61.11, 3.2971846*^7, 25.129, 29.1, 7.151, 4.455, 12236.706, 3.5, 
  85.755, 5.95, 4.8, "", "", 1.6, 76.74, 0.777}, 
 {"PER", "South America", "Peru", "2021-01-09", 1.02618*^6, 0., 1577.571, 
  94756., 229., 197., 31122.916, 0., 47.846, 2873.846, 6.945, 5.975, 1.29, 
  "", "", "", "", "", "", "", "", 16567., 1.881777*^6, 57.072, 0.502, 16728., 
  0.507, 0.178, 5.6, "tests performed", "", "", "", "", "", "", "", "", "", 
  61.11, 3.2971846*^7, 25.129, 29.1, 7.151, 4.455, 12236.706, 3.5, 85.755, 
  5.95, 4.8, "", "", 1.6, 76.74, 0.777}, {"PER", "South America", "Peru", 
  "2021-01-10", 1.02618*^6, 0., 1154.429, 94976., 220., 200.143, 31122.916, 
  0., 35.013, 2880.518, 6.672, 6.07, 1.31, "", "", "", "", "", "", "", "", 
  4769., 1.886546*^6, 57.217, 0.145, 16956., 0.514, 0.177, 5.6, 
  "tests performed", "", "", "", "", "", "", "", "", "", 61.11, 3.2971846*^7, 
  25.129, 29.1, 7.151, 4.455, 12236.706, 3.5, 85.755, 5.95, 4.8, "", "", 1.6, 
  76.74, 0.777}, {"PER", "South America", "Peru", "2021-01-11", 1.035184*^6, 
  9004., 2244.143, 95233., 257., 212.143, 31395.998, 273.081, 68.062, 
  2888.313, 7.795, 6.434, 1.32, "", "", "", "", "", "", "", "", 21030., 
  1.907576*^6, 57.855, 0.638, 17203., 0.522, 0.179, 5.6, "tests performed", 
  "", "", "", "", "", "", "", "", "", 61.11, 3.2971846*^7, 25.129, 29.1, 
  7.151, 4.455, 12236.706, 3.5, 85.755, 5.95, 4.8, "", "", 1.6, 76.74, 
  0.777}, {"PER", "South America", "Peru", "2021-01-12", 1.03735*^6, 2166., 
  2553.571, 95483., 250., 217.857, 31461.69, 65.692, 77.447, 2895.895, 7.582, 
  6.607, 1.33, "", "", "", "", "", "", "", "", 20790., 1.928366*^6, 58.485, 
  0.631, 17544., 0.532, 0.183, 5.5, "tests performed", "", "", "", "", "", 
  "", "", "", "", 61.11, 3.2971846*^7, 25.129, 29.1, 7.151, 4.455, 12236.706, 
  3.5, 85.755, 5.95, 4.8, "", "", 1.6, 76.74, 0.777}, 
 {"PER", "South America", "Peru", "2021-01-13", 1.040231*^6, 2881., 2601.857, 
  95728., 245., 226.857, 31549.068, 87.378, 78.911, 2903.325, 7.431, 6.88, 
  1.33, "", "", "", "", "", "", "", "", 20990., 1.949356*^6, 59.122, 0.637, 
  17594., 0.534, 0.185, 5.4, "tests performed", "", "", "", "", "", "", "", 
  "", "", 61.11, 3.2971846*^7, 25.129, 29.1, 7.151, 4.455, 12236.706, 3.5, 
  85.755, 5.95, 4.8, "", "", 1.6, 76.74, 0.777}, 
 {"PER", "South America", "Peru", "2021-01-14", 1.040231*^6, 0., 2601.857, 
  96044., 316., 246.714, 31549.068, 0., 78.911, 2912.909, 9.584, 7.483, 1.33, 
  "", "", "", "", "", "", "", "", 21772., 1.971128*^6, 59.782, 0.66, 17855., 
  0.542, 0.185, 5.4, "tests performed", "", "", "", "", "", "", "", "", "", 
  61.11, 3.2971846*^7, 25.129, 29.1, 7.151, 4.455, 12236.706, 3.5, 85.755, 
  5.95, 4.8, "", "", 1.6, 76.74, 0.777}, {"PER", "South America", "Peru", 
  "2021-01-15", 1.056023*^6, 15792., 4263.286, 96320., 276., 256.143, 
  32028.022, 478.954, 129.301, 2921.28, 8.371, 7.769, 1.34, "", "", "", "", 
  "", "", "", "", 22100., 1.993228*^6, 60.452, 0.67, 18288., 0.555, 0.183, 
  5.5, "tests performed", "", "", "", "", "", "", "", "", "", 61.11, 
  3.2971846*^7, 25.129, 29.1, 7.151, 4.455, 12236.706, 3.5, 85.755, 5.95, 
  4.8, "", "", 1.6, 76.74, 0.777}, {"PER", "South America", "Peru", 
  "2021-01-16", 1.056023*^6, 0., 4263.286, 96652., 332., 270.857, 32028.022, 
  0., 129.301, 2931.349, 10.069, 8.215, 1.33, "", "", "", "", "", "", "", "", 
  15047., 2.008275*^6, 60.909, 0.456, 18071., 0.548, 0.187, 5.3, 
  "tests performed", "", "", "", "", "", "", "", "", "", 61.11, 3.2971846*^7, 
  25.129, 29.1, 7.151, 4.455, 12236.706, 3.5, 85.755, 5.95, 4.8, "", "", 1.6, 
  76.74, 0.777}, {"PER", "South America", "Peru", "2021-01-17", 1.060567*^6, 
  4544., 4912.429, 97003., 351., 289.571, 32165.836, 137.815, 148.989, 
  2941.995, 10.645, 8.782, 1.33, "", "", "", "", "", "", "", "", 4071., 
  2.012346*^6, 61.032, 0.123, 17971., 0.545, 0.188, 5.3, "tests performed", 
  "", "", "", "", "", "", "", "", "", 61.11, 3.2971846*^7, 25.129, 29.1, 
  7.151, 4.455, 12236.706, 3.5, 85.755, 5.95, 4.8, "", "", 1.6, 76.74, 
  0.777}, {"PER", "South America", "Peru", "2021-01-18", 1.060567*^6, 0., 
  3626.143, 97325., 322., 298.857, 32165.836, 0., 109.977, 2951.761, 9.766, 
  9.064, 1.32, "", "", "", "", "", "", "", "", 23398., 2.035744*^6, 61.742, 
  0.71, 18310., 0.555, 0.19, 5.3, "tests performed", "", "", "", "", "", "", 
  "", "", "", 61.11, 3.2971846*^7, 25.129, 29.1, 7.151, 4.455, 12236.706, 
  3.5, 85.755, 5.95, 4.8, "", "", 1.6, 76.74, 0.777}, 
 {"PER", "South America", "Peru", "2021-01-19", 1.060567*^6, 0., 3316.714, 
  97717., 392., 319.143, 32165.836, 0., 100.592, 2963.65, 11.889, 9.679, 
  1.32, "", "", "", "", "", "", "", "", 21752., 2.057496*^6, 62.402, 0.66, 
  18447., 0.559, 0.19, 5.3, "tests performed", "", "", "", "", "", "", "", 
  "", "", 61.11, 3.2971846*^7, 25.129, 29.1, 7.151, 4.455, 12236.706, 3.5, 
  85.755, 5.95, 4.8, "", "", 1.6, 76.74, 0.777}, 
 {"PER", "South America", "Peru", "2021-01-20", 1.073214*^6, 12647., 
  4711.857, 98137., 420., 344.143, 32549.406, 383.57, 142.905, 2976.388, 
  12.738, 10.437, 1.32, "", "", "", "", "", "", "", "", 21214., 2.07871*^6, 
  63.045, 0.643, 18479., 0.56, 0.194, 5.2, "tests performed", "", "", "", "", 
  "", "", "", "", "", 61.11, 3.2971846*^7, 25.129, 29.1, 7.151, 4.455, 
  12236.706, 3.5, 85.755, 5.95, 4.8, "", "", 1.6, 76.74, 0.777}, 
 {"PER", "South America", "Peru", "2021-01-21", 1.073214*^6, 0., 4711.857, 
  98525., 388., 354.429, 32549.406, 0., 142.905, 2988.155, 11.768, 10.749, 
  1.31, "", "", "", "", "", "", "", "", 22076., 2.100786*^6, 63.715, 0.67, 
  18523., 0.562, 0.197, 5.1, "tests performed", "", "", "", "", "", "", "", 
  "", "", 61.11, 3.2971846*^7, 25.129, 29.1, 7.151, 4.455, 12236.706, 3.5, 
  85.755, 5.95, 4.8, "", "", 1.6, 76.74, 0.777}, 
 {"PER", "South America", "Peru", "2021-01-22", 1.082907*^6, 9693., 3840.571, 
  98966., 441., 378., 32843.384, 293.978, 116.48, 3001.53, 13.375, 11.464, 
  1.31, "", "", "", "", "", "", "", "", 21301., 2.122087*^6, 64.361, 0.646, 
  18408., 0.558, 0.201, 5., "tests performed", "", "", "", "", "", "", "", 
  "", "", 61.11, 3.2971846*^7, 25.129, 29.1, 7.151, 4.455, 12236.706, 3.5, 
  85.755, 5.95, 4.8, "", "", 1.6, 76.74, 0.777}, 
 {"PER", "South America", "Peru", "2021-01-23", 1.082907*^6, 0., 3840.571, 
  99411., 445., 394.143, 32843.384, 0., 116.48, 3015.027, 13.496, 11.954, 
  1.3, "", "", "", "", "", "", "", "", 15874., 2.137961*^6, 64.842, 0.481, 
  18527., 0.562, 0.201, 5., "tests performed", "", "", "", "", "", "", "", 
  "", "", 61.11, 3.2971846*^7, 25.129, 29.1, 7.151, 4.455, 12236.706, 3.5, 
  85.755, 5.95, 4.8, "", "", 1.6, 76.74, 0.777}, 
 {"PER", "South America", "Peru", "2021-01-24", 1.093938*^6, 11031., 
  4767.286, 99910., 499., 415.286, 33177.942, 334.558, 144.587, 3030.161, 
  15.134, 12.595, 1.3, "", "", "", "", "", "", "", "", 4396., 2.142357*^6, 
  64.975, 0.133, 18573., 0.563, 0.201, 5., "tests performed", "", "", "", "", 
  "", "", "", "", "", 61.11, 3.2971846*^7, 25.129, 29.1, 7.151, 4.455, 
  12236.706, 3.5, 85.755, 5.95, 4.8, "", "", 1.6, 76.74, 0.777}, 
 {"PER", "South America", "Peru", "2021-01-25", 1.093938*^6, 0., 4767.286, 
  100377., 467., 436., 33177.942, 0., 144.587, 3044.325, 14.164, 13.223, 
  1.29, "", "", "", "", "", "", "", "", 24053., 2.16641*^6, 65.705, 0.73, 
  18667., 0.566, 0.2, 5., "tests performed", "", "", "", "", "", "", "", "", 
  "", 61.11, 3.2971846*^7, 25.129, 29.1, 7.151, 4.455, 12236.706, 3.5, 
  85.755, 5.95, 4.8, "", "", 1.6, 76.74, 0.777}, 
 {"PER", "South America", "Peru", "2021-01-26", 1.107239*^6, 13301., 
  6667.429, 101181., 804., 494.857, 33581.347, 403.405, 202.216, 3068.709, 
  24.384, 15.008, 1.28, "", "", "", "", "", "", "", "", 22075., 2.188485*^6, 
  66.374, 0.67, 18713., 0.568, 0.198, 5.1, "tests performed", "", "", "", "", 
  "", "", "", "", "", 61.11, 3.2971846*^7, 25.129, 29.1, 7.151, 4.455, 
  12236.706, 3.5, 85.755, 5.95, 4.8, "", "", 1.6, 76.74, 0.777}, 
 {"PER", "South America", "Peru", "2021-01-27", 1.107239*^6, 0., 4860.714, 
  101687., 506., 507.143, 33581.347, 0., 147.42, 3084.055, 15.346, 15.381, 
  1.27, "", "", "", "", "", "", "", "", 22281., 2.210766*^6, 67.05, 0.676, 
  18865., 0.572, 0.195, 5.1, "tests performed", "", "", "", "", "", "", "", 
  "", "", 74.07, 3.2971846*^7, 25.129, 29.1, 7.151, 4.455, 12236.706, 3.5, 
  85.755, 5.95, 4.8, "", "", 1.6, 76.74, 0.777}, 
 {"PER", "South America", "Peru", "2021-01-28", 1.11397*^6, 6731., 5822.286, 
  101988., 301., 494.714, 33785.491, 204.144, 176.584, 3093.184, 9.129, 
  15.004, 1.27, "", "", "", "", "", "", "", "", 22398., 2.233164*^6, 67.729, 
  0.679, 18911., 0.574, 0.194, 5.2, "tests performed", "", "", "", "", "", 
  "", "", "", "", 74.07, 3.2971846*^7, 25.129, 29.1, 7.151, 4.455, 12236.706, 
  3.5, 85.755, 5.95, 4.8, "", "", 1.6, 76.74, 0.777}, 
 {"PER", "South America", "Peru", "2021-01-29", 1.119685*^6, 5715., 5254., 
  102756., 768., 541.429, 33958.821, 173.33, 159.348, 3116.477, 23.293, 
  16.421, 1.26, "", "", "", "", "", "", "", "", 21249., 2.254413*^6, 68.374, 
  0.644, 18904., 0.573, 0.193, 5.2, "tests performed", "", "", "", "", "", 
  "", "", "", "", 74.07, 3.2971846*^7, 25.129, 29.1, 7.151, 4.455, 12236.706, 
  3.5, 85.755, 5.95, 4.8, "", "", 1.6, 76.74, 0.777}, 
 {"PER", "South America", "Peru", "2021-01-30", 1.133022*^6, 13337., 
  7159.286, 103081., 325., 524.286, 34363.317, 404.497, 217.133, 3126.334, 
  9.857, 15.901, 1.25, "", "", "", "", "", "", "", "", 15096., 2.269509*^6, 
  68.832, 0.458, 18793., 0.57, 0.194, 5.2, "tests performed", "", "", "", "", 
  "", "", "", "", "", 74.07, 3.2971846*^7, 25.129, 29.1, 7.151, 4.455, 
  12236.706, 3.5, 85.755, 5.95, 4.8, "", "", 1.6, 76.74, 0.777}, 
 {"PER", "South America", "Peru", "2021-01-31", 1.138239*^6, 5217., 6328.714, 
  103810., 729., 557.143, 34521.543, 158.226, 191.943, 3148.444, 22.11, 
  16.898, 1.24, "", "", "", "", "", "", "", "", 5216., 2.274725*^6, 68.99, 
  0.158, 18910., 0.574, 0.193, 5.2, "tests performed", "", "", "", "", "", 
  "", "", "", "", 77.78, 3.2971846*^7, 25.129, 29.1, 7.151, 4.455, 12236.706, 
  3.5, 85.755, 5.95, 4.8, "", "", 1.6, 76.74, 0.777}, 
 {"PER", "South America", "Peru", "2021-02-01", 1.138239*^6, 0., 6328.714, 
  104271., 461., 556.286, 34521.543, 0., 191.943, 3162.425, 13.982, 16.872, 
  1.23, "", "", "", "", "", "", "", "", 19815., 2.29454*^6, 69.591, 0.601, 
  18304., 0.555, 0.195, 5.1, "tests performed", "", "", "", "", "", "", "", 
  "", "", 80.56, 3.2971846*^7, 25.129, 29.1, 7.151, 4.455, 12236.706, 3.5, 
  85.755, 5.95, 4.8, "", "", 1.6, 76.74, 0.777}, 
 {"PER", "South America", "Peru", "2021-02-02", 1.142716*^6, 4477., 5068.143, 
  104882., 611., 528.714, 34657.326, 135.783, 153.711, 3180.956, 18.531, 
  16.035, 1.23, "", "", "", "", "", "", "", "", 19125., 2.313665*^6, 70.171, 
  0.58, 17883., 0.542, 0.2, 5., "tests performed", "", "", "", "", "", "", 
  "", "", "", 80.56, 3.2971846*^7, 25.129, 29.1, 7.151, 4.455, 12236.706, 
  3.5, 85.755, 5.95, 4.8, "", "", 1.6, 76.74, 0.777}, 
 {"PER", "South America", "Peru", "2021-02-03", 1.158337*^6, 15621., 
  7299.714, 105627., 745., 562.857, 35131.093, 473.768, 221.392, 3203.551, 
  22.595, 17.071, 1.22, "", "", "", "", "", "", "", "", 17640., 2.331305*^6, 
  70.706, 0.535, 17220., 0.522, 0.206, 4.9, "tests performed", "", "", "", 
  "", "", "", "", "", "", 80.56, 3.2971846*^7, 25.129, 29.1, 7.151, 4.455, 
  12236.706, 3.5, 85.755, 5.95, 4.8, "", "", 1.6, 76.74, 0.777}, 
 {"PER", "South America", "Peru", "2021-02-04", 1.158337*^6, 0., 6338.143, 
  106008., 381., 574.286, 35131.093, 0., 192.229, 3215.107, 11.555, 17.417, 
  1.21, "", "", "", "", "", "", "", "", 19703., 2.351008*^6, 71.303, 0.598, 
  16835., 0.511, 0.21, 4.8, "tests performed", "", "", "", "", "", "", "", 
  "", "", 80.56, 3.2971846*^7, 25.129, 29.1, 7.151, 4.455, 12236.706, 3.5, 
  85.755, 5.95, 4.8, "", "", 1.6, 76.74, 0.777}, 
 {"PER", "South America", "Peru", "2021-02-05", 1.165052*^6, 6715., 6481., 
  106848., 840., 584.571, 35334.752, 203.659, 196.562, 3240.583, 25.476, 
  17.729, 1.21, "", "", "", "", "", "", "", "", 18585., 2.369593*^6, 71.867, 
  0.564, 16454., 0.499, 0.212, 4.7, "tests performed", "", "", "", "", "", 
  "", "", "", "", 80.56, 3.2971846*^7, 25.129, 29.1, 7.151, 4.455, 12236.706, 
  3.5, 85.755, 5.95, 4.8, "", "", 1.6, 76.74, 0.777}, 
 {"PER", "South America", "Peru", "2021-02-06", 1.173045*^6, 7993., 5717.571, 
  107279., 431., 599.714, 35577.171, 242.419, 173.408, 3253.655, 13.072, 
  18.189, 1.2, "", "", "", "", "", "", "", "", 14764., 2.384357*^6, 72.315, 
  0.448, 16407., 0.498, 0.212, 4.7, "tests performed", "", "", "", "", "", 
  "", "", "", "", 86.11, 3.2971846*^7, 25.129, 29.1, 7.151, 4.455, 12236.706, 
  3.5, 85.755, 5.95, 4.8, "", "", 1.6, 76.74, 0.777}, 
 {"PER", "South America", "Peru", "2021-02-07", 1.186698*^6, 13653., 
  6922.714, 107862., 583., 578.857, 35991.251, 414.081, 209.958, 3271.336, 
  17.682, 17.556, 1.2, "", "", "", "", "", "", "", "", 5236., 2.389593*^6, 
  72.474, 0.159, 16410., 0.498, 0.211, 4.7, "tests performed", "", "", "", 
  "", "", "", "", "", "", 86.11, 3.2971846*^7, 25.129, 29.1, 7.151, 4.455, 
  12236.706, 3.5, 85.755, 5.95, 4.8, "", "", 1.6, 76.74, 0.777}, 
 {"PER", "South America", "Peru", "2021-02-08", 1.186698*^6, 0., 6922.714, 
  108517., 655., 606.571, 35991.251, 0., 209.958, 3291.202, 19.865, 18.397, 
  1.19, "", "", "", "", "", "", "", "", 20022., 2.409615*^6, 73.081, 0.607, 
  16439., 0.499, 0.21, 4.8, "tests performed", "", "", "", "", "", "", "", 
  "", "", 86.11, 3.2971846*^7, 25.129, 29.1, 7.151, 4.455, 12236.706, 3.5, 
  85.755, 5.95, 4.8, "", "", 1.6, 76.74, 0.777}, 
 {"PER", "South America", "Peru", "2021-02-09", 1.196778*^6, 10080., 
  7723.143, 109341., 824., 637., 36296.967, 305.715, 234.234, 3316.193, 
  24.991, 19.32, 1.18, "", "", "", "", "", "", "", "", 19221., 2.428836*^6, 
  73.664, 0.583, 16453., 0.499, 0.206, 4.9, "tests performed", 3842., 3842., 
  "", "", "", 0.01, 0.01, "", "", 86.11, 3.2971846*^7, 25.129, 29.1, 7.151, 
  4.455, 12236.706, 3.5, 85.755, 5.95, 4.8, "", "", 1.6, 76.74, 0.777}, 
 {"PER", "South America", "Peru", "2021-02-10", 1.196778*^6, 0., 5491.571, 
  109865., 524., 605.429, 36296.967, 0., 166.553, 3332.085, 15.892, 18.362, 
  1.17, "", "", "", "", "", "", "", "", 20546., 2.449382*^6, 74.287, 0.623, 
  16868., 0.512, 0.2, 5., "tests performed", 20433., 20433., "", 16591., 
  16591., 0.06, 0.06, "", 503., 86.11, 3.2971846*^7, 25.129, 29.1, 7.151, 
  4.455, 12236.706, 3.5, 85.755, 5.95, 4.8, "", "", 1.6, 76.74, 0.777}, 
 {"PER", "South America", "Peru", "2021-02-11", 1.203502*^6, 6724., 6452.143, 
  110526., 661., 645.429, 36500.898, 203.932, 195.686, 3352.133, 20.047, 
  19.575, 1.17, "", "", "", "", "", "", "", "", 19792., 2.469174*^6, 74.887, 
  0.6, 16881., 0.512, 0.195, 5.1, "tests performed", 54575., 54575., "", 
  34142., 25366., 0.17, 0.17, "", 769., 86.11, 3.2971846*^7, 25.129, 29.1, 
  7.151, 4.455, 12236.706, 3.5, 85.755, 5.95, 4.8, "", "", 1.6, 76.74, 
  0.777}, {"PER", "South America", "Peru", "2021-02-12", 1.212309*^6, 8807., 
  6751., 111209., 683., 623., 36768.005, 267.107, 204.75, 3372.847, 20.715, 
  18.895, 1.16, "", "", "", "", "", "", "", "", 18490., 2.487664*^6, 75.448, 
  0.561, 16867., 0.512, 0.193, 5.2, "tests performed", 86871., 86871., "", 
  32296., 27676., 0.26, 0.26, "", 839., 86.11, 3.2971846*^7, 25.129, 29.1, 
  7.151, 4.455, 12236.706, 3.5, 85.755, 5.95, 4.8, "", "", 1.6, 76.74, 
  0.777}, {"PER", "South America", "Peru", "2021-02-13", 1.220748*^6, 8439., 
  6814.714, 111945., 736., 666.571, 37023.951, 255.946, 206.683, 3395.169, 
  22.322, 20.216, 1.16, "", "", "", "", "", "", "", "", 13585., 2.501249*^6, 
  75.86, 0.412, 16699., 0.506, 0.192, 5.2, "tests performed", 105683., 
  105683., "", 18812., 25460., 0.32, 0.32, "", 772., 86.11, 3.2971846*^7, 
  25.129, 29.1, 7.151, 4.455, 12236.706, 3.5, 85.755, 5.95, 4.8, "", "", 1.6, 
  76.74, 0.777}, {"PER", "South America", "Peru", "2021-02-14", 1.235298*^6, 
  14550., 6942.857, 112623., 678., 680.143, 37465.236, 441.286, 210.569, 
  3415.732, 20.563, 20.628, 1.15, "", "", "", "", "", "", "", "", 3985., 
  2.505234*^6, 75.981, 0.121, 16520., 0.501, 0.191, 5.2, "tests performed", 
  110858., 110858., "", 5175., 21403., 0.34, 0.34, "", 649., 86.11, 
  3.2971846*^7, 25.129, 29.1, 7.151, 4.455, 12236.706, 3.5, 85.755, 5.95, 
  4.8, "", "", 1.6, 76.74, 0.777}, {"PER", "South America", "Peru", 
  "2021-02-15", 1.238501*^6, 3203., 7400.429, 113310., 687., 684.714, 
  37562.38, 97.143, 224.447, 3436.568, 20.836, 20.767, 1.15, "", "", "", "", 
  "", "", "", "", 20724., 2.525958*^6, 76.61, 0.629, 16620., 0.504, 0.186, 
  5.4, "tests performed", 122369., 122369., "", 11511., 19754., 0.37, 0.37, 
  "", 599., 86.11, 3.2971846*^7, 25.129, 29.1, 7.151, 4.455, 12236.706, 3.5, 
  85.755, 5.95, 4.8, "", "", 1.6, 76.74, 0.777}, 
 {"PER", "South America", "Peru", "2021-02-16", 1.238501*^6, 0., 5960.429, 
  113991., 681., 664.286, 37562.38, 0., 180.773, 3457.222, 20.654, 20.147, 
  1.14, "", "", "", "", "", "", "", "", 18113., 2.544071*^6, 77.159, 0.549, 
  16462., 0.499, 0.183, 5.5, "tests performed", 129811., 129811., "", 7442., 
  17996., 0.39, 0.39, "", 546., 86.11, 3.2971846*^7, 25.129, 29.1, 7.151, 
  4.455, 12236.706, 3.5, 85.755, 5.95, 4.8, "", "", 1.6, 76.74, 0.777}, 
 {"PER", "South America", "Peru", "2021-02-17", 1.244729*^6, 6228., 6850.143, 
  114721., 730., 693.714, 37751.268, 188.888, 207.757, 3479.362, 22.14, 
  21.04, 1.14, "", "", "", "", "", "", "", "", 19479., 2.56355*^6, 77.75, 
  0.591, 16310., 0.495, 0.179, 5.6, "tests performed", 133730., 133730., "", 
  3919., 16185., 0.41, 0.41, "", 491., 86.11, 3.2971846*^7, 25.129, 29.1, 
  7.151, 4.455, 12236.706, 3.5, 85.755, 5.95, 4.8, "", "", 1.6, 76.74, 
  0.777}, {"PER", "South America", "Peru", "2021-02-18", 1.252137*^6, 7408., 
  6947.857, 115435., 714., 701.286, 37975.945, 224.677, 210.721, 3501.017, 
  21.655, 21.269, 1.13, "", "", "", "", "", "", "", "", 17715., 2.581265*^6, 
  78.287, 0.537, 16013., 0.486, 0.18, 5.6, "tests performed", 141063., 
  141063., "", 7333., 12355., 0.43, 0.43, "", 375., 86.11, 3.2971846*^7, 
  25.129, 29.1, 7.151, 4.455, 12236.706, 3.5, 85.755, 5.95, 4.8, "", "", 1.6, 
  76.74, 0.777}, {"PER", "South America", "Peru", "2021-02-19", 1.261804*^6, 
  9667., 7070.714, 116299., 864., 727.143, 38269.134, 293.19, 214.447, 
  3527.221, 26.204, 22.053, 1.13, "", "", "", "", "", "", "", "", 15576., 
  2.596841*^6, 78.759, 0.472, 15597., 0.473, 0.181, 5.5, "tests performed", 
  171094., 171094., "", 30031., 12032., 0.52, 0.52, "", 365., 86.11, 
  3.2971846*^7, 25.129, 29.1, 7.151, 4.455, 12236.706, 3.5, 85.755, 5.95, 
  4.8, "", "", 1.6, 76.74, 0.777}, {"PER", "South America", "Peru", 
  "2021-02-20", 1.269523*^6, 7719., 6967.857, 116833., 534., 698.286, 
  38503.243, 234.109, 211.327, 3543.417, 16.196, 21.178, 1.13, "", "", "", 
  "", "", "", "", "", 12305., 2.609146*^6, 79.133, 0.373, 15414., 0.467, 
  0.183, 5.5, "tests performed", 196999., 196999., "", 25905., 13045., 0.6, 
  0.6, "", 396., 86.11, 3.2971846*^7, 25.129, 29.1, 7.151, 4.455, 12236.706, 
  3.5, 85.755, 5.95, 4.8, "", "", 1.6, 76.74, 0.777}, 
 {"PER", "South America", "Peru", "2021-02-21", 1.283309*^6, 13786., 
  6858.714, 117745., 912., 731.714, 38921.357, 418.114, 208.017, 3571.077, 
  27.66, 22.192, 1.12, "", "", "", "", "", "", "", "", 4110., 2.613256*^6, 
  79.257, 0.125, 15432., 0.468, 0.183, 5.5, "tests performed", 201517., 
  201517., "", 4518., 12951., 0.61, 0.61, "", 393., 86.11, 3.2971846*^7, 
  25.129, 29.1, 7.151, 4.455, 12236.706, 3.5, 85.755, 5.95, 4.8, "", "", 1.6, 
  76.74, 0.777}, {"PER", "South America", "Peru", "2021-02-22", 1.283309*^6, 
  0., 6401.143, 118228., 483., 702.571, 38921.357, 0., 194.14, 3585.726, 
  14.649, 21.308, 1.12, "", "", "", "", "", "", "", "", 18829., 2.632085*^6, 
  79.828, 0.571, 15161., 0.46, 0.184, 5.4, "tests performed", 230330., 
  230330., "", 28813., 15423., 0.7, 0.7, "", 468., 86.11, 3.2971846*^7, 
  25.129, 29.1, 7.151, 4.455, 12236.706, 3.5, 85.755, 5.95, 4.8, "", "", 1.6, 
  76.74, 0.777}, {"PER", "South America", "Peru", "2021-02-23", 1.286757*^6, 
  3448., 6893.714, 118925., 697., 704.857, 39025.931, 104.574, 209.079, 
  3606.865, 21.139, 21.378, 1.11, "", "", "", "", "", "", "", "", 17117., 
  2.649202*^6, 80.347, 0.519, 15019., 0.456, 0.184, 5.4, "tests performed", 
  257139., 257139., "", 26809., 18190., 0.78, 0.78, "", 552., 86.11, 
  3.2971846*^7, 25.129, 29.1, 7.151, 4.455, 12236.706, 3.5, 85.755, 5.95, 
  4.8, "", "", 1.6, 76.74, 0.777}, {"PER", "South America", "Peru", 
  "2021-02-24", 1.293497*^6, 6740., 6966.857, 119575., 650., 693.429, 
  39230.348, 204.417, 211.297, 3626.579, 19.714, 21.031, 1.11, "", "", "", 
  "", "", "", "", "", 18366., 2.667568*^6, 80.904, 0.557, 14860., 0.451, 
  0.184, 5.4, "tests performed", 279482., 279482., "", 22343., 20822., 0.85, 
  0.85, "", 632., 86.11, 3.2971846*^7, 25.129, 29.1, 7.151, 4.455, 12236.706, 
  3.5, 85.755, 5.95, 4.8, "", "", 1.6, 76.74, 0.777}, 
 {"PER", "South America", "Peru", "2021-02-25", 1.300799*^6, 7302., 6951.714, 
  120252., 677., 688.143, 39451.81, 221.462, 210.838, 3647.112, 20.533, 
  20.871, 1.11, "", "", "", "", "", "", "", "", 18809., 2.686377*^6, 81.475, 
  0.57, 15016., 0.455, 0.181, 5.5, "tests performed", 295075., 295075., "", 
  15593., 22002., 0.89, 0.89, "", 667., 86.11, 3.2971846*^7, 25.129, 29.1, 
  7.151, 4.455, 12236.706, 3.5, 85.755, 5.95, 4.8, "", "", 1.6, 76.74, 
  0.777}, {"PER", "South America", "Peru", "2021-02-26", 1.316363*^6, 15564., 
  7794.143, 121120., 868., 688.714, 39923.849, 472.039, 236.388, 3673.437, 
  26.325, 20.888, 1.1, "", "", "", "", "", "", "", "", 16439., 2.702816*^6, 
  81.973, 0.499, 15139., 0.459, 0.177, 5.6, "tests performed", 310807., 
  310807., "", 15732., 19959., 0.94, 0.94, "", 605., 86.11, 3.2971846*^7, 
  25.129, 29.1, 7.151, 4.455, 12236.706, 3.5, 85.755, 5.95, 4.8, "", "", 1.6, 
  76.74, 0.777}, {"PER", "South America", "Peru", "2021-02-27", 1.323863*^6, 
  7500., 7762.857, 121814., 694., 711.571, 40151.316, 227.467, 235.439, 
  3694.485, 21.048, 21.581, 1.1, "", "", "", "", "", "", "", "", 13670., 
  2.716486*^6, 82.388, 0.415, 15334., 0.465, 0.173, 5.8, "tests performed", 
  317666., 317666., "", 6859., 17238., 0.96, 0.96, "", 523., 86.11, 
  3.2971846*^7, 25.129, 29.1, 7.151, 4.455, 12236.706, 3.5, 85.755, 5.95, 
  4.8, "", "", 1.6, 76.74, 0.777}, {"PER", "South America", "Peru", 
  "2021-02-28", 1.323863*^6, 0., 5793.429, 122502., 688., 679.571, 40151.316, 
  0., 175.708, 3715.352, 20.866, 20.611, 1.09, "", "", "", "", "", "", "", 
  "", 4979., 2.721465*^6, 82.539, 0.151, 15458., 0.469, 0.173, 5.8, 
  "tests performed", 318661., 318661., "", 995., 16735., 0.97, 0.97, "", 
  508., 86.11, 3.2971846*^7, 25.129, 29.1, 7.151, 4.455, 12236.706, 3.5, 
  85.755, 5.95, 4.8, "", "", 1.6, 76.74, 0.777}, 
 {"PER", "South America", "Peru", "2021-03-01", 1.329805*^6, 5942., 6642.286, 
  123365., 863., 733.857, 40331.53, 180.214, 201.453, 3741.525, 26.174, 
  22.257, 1.09, "", "", "", "", "", "", "", "", 20411., 2.741876*^6, 83.158, 
  0.619, 15684., 0.476, 0.171, 5.8, "tests performed", 327983., 327983., "", 
  9322., 13950., 0.99, 0.99, "", 423., 86.11, 3.2971846*^7, 25.129, 29.1, 
  7.151, 4.455, 12236.706, 3.5, 85.755, 5.95, 4.8, "", "", 1.6, 76.74, 
  0.777}, {"PER", "South America", "Peru", "2021-03-02", 1.338297*^6, 8492., 
  7362.857, 123700., 335., 682.143, 40589.083, 257.553, 223.307, 3751.686, 
  10.16, 20.689, 1.09, "", "", "", "", "", "", "", "", 17244., 2.75912*^6, 
  83.681, 0.523, 15703., 0.476, 0.17, 5.9, "tests performed", 336943., 
  334868., 2075., 8960., 11401., 1.02, 1.02, 0.01, 346., 86.11, 3.2971846*^7, 
  25.129, 29.1, 7.151, 4.455, 12236.706, 3.5, 85.755, 5.95, 4.8, "", "", 1.6, 
  76.74, 0.777}, {"PER", "South America", "Peru", "2021-03-03", 1.338297*^6, 
  0., 6400., 124384., 684., 687., 40589.083, 0., 194.105, 3772.431, 20.745, 
  20.836, 1.09, "", "", "", "", "", "", "", "", 18535., 2.777655*^6, 84.243, 
  0.562, 15727., 0.477, 0.168, 6., "tests performed", 355538., 341429., 
  14109., 18595., 10865., 1.08, 1.04, 0.04, 330., 86.11, 3.2971846*^7, 
  25.129, 29.1, 7.151, 4.455, 12236.706, 3.5, 85.755, 5.95, 4.8, "", "", 1.6, 
  76.74, 0.777}, {"PER", "South America", "Peru", "2021-03-04", 1.344969*^6, 
  6672., 6310., 125090., 706., 691.143, 40791.438, 202.354, 191.375, 
  3793.843, 21.412, 20.962, 1.09, "", "", "", "", "", "", "", "", 17029., 
  2.794684*^6, 84.76, 0.516, 15472., 0.469, 0.169, 5.9, "tests performed", 
  387092., 345209., 41883., 31554., 13145., 1.17, 1.05, 0.13, 399., 86.11, 
  3.2971846*^7, 25.129, 29.1, 7.151, 4.455, 12236.706, 3.5, 85.755, 5.95, 
  4.8, "", "", 1.6, 76.74, 0.777}, {"PER", "South America", "Peru", 
  "2021-03-05", 1.349847*^6, 4878., 4783.429, 125970., 880., 692.857, 
  40939.382, 147.944, 145.076, 3820.532, 26.689, 21.014, 1.09, "", "", "", 
  "", "", "", "", "", 13727., 2.808411*^6, 85.176, 0.416, 15085., 0.458, 
  0.173, 5.8, "tests performed", 423108., 349895., 73213., 36016., 16043., 
  1.28, 1.06, 0.22, 487., 86.11, 3.2971846*^7, 25.129, 29.1, 7.151, 4.455, 
  12236.706, 3.5, 85.755, 5.95, 4.8, "", "", 1.6, 76.74, 0.777}, 
 {"PER", "South America", "Peru", "2021-03-06", 1.358294*^6, 8447., 4918.714, 
  126419., 449., 657.857, 41195.57, 256.188, 149.179, 3834.15, 13.618, 
  19.952, 1.09, "", "", "", "", "", "", "", "", 13090., 2.821501*^6, 85.573, 
  0.397, 15002., 0.455, 0.174, 5.7, "tests performed", 441827., 352846., 
  88981., 18719., 17737., 1.34, 1.07, 0.27, 538., 86.11, 3.2971846*^7, 
  25.129, 29.1, 7.151, 4.455, 12236.706, 3.5, 85.755, 5.95, 4.8, "", "", 1.6, 
  76.74, 0.777}, {"PER", "South America", "Peru", "2021-03-07", 1.364964*^6, 
  6670., 5871.571, 127239., 820., 676.714, 41397.864, 202.294, 178.078, 
  3859.02, 24.87, 20.524, 1.09, "", "", "", "", "", "", "", "", 5577., 
  2.827078*^6, 85.742, 0.169, 15088., 0.458, 0.174, 5.7, "tests performed", 
  444084., 352986., 91098., 2257., 17918., 1.35, 1.07, 0.28, 543., 86.11, 
  3.2971846*^7, 25.129, 29.1, 7.151, 4.455, 12236.706, 3.5, 85.755, 5.95, 
  4.8, "", "", 1.6, 76.74, 0.777}, {"PER", "South America", "Peru", 
  "2021-03-08", 1.371176*^6, 6212., 5910.143, 127641., 402., 610.857, 
  41586.267, 188.403, 179.248, 3871.212, 12.192, 18.527, 1.09, "", "", "", 
  "", "", "", "", "", 17854., 2.844932*^6, 86.284, 0.541, 14722., 0.447, 
  0.174, 5.7, "tests performed", 474467., 371148., 103319., 30383., 20926., 
  1.44, 1.13, 0.31, 635., 86.11, 3.2971846*^7, 25.129, 29.1, 7.151, 4.455, 
  12236.706, 3.5, 85.755, 5.95, 4.8, "", "", 1.6, 76.74, 0.777}, 
 {"PER", "South America", "Peru", "2021-03-09", 1.380023*^6, 8847., 5960.857, 
  128615., 974., 702.143, 41854.587, 268.32, 180.786, 3900.752, 29.54, 
  21.295, 1.09, "", "", "", "", "", "", "", "", 16086., 2.861018*^6, 86.772, 
  0.488, 14557., 0.441, 0.175, 5.7, "tests performed", 500819., 390497., 
  110322., 26352., 23411., 1.52, 1.18, 0.33, 710., 83.33, 3.2971846*^7, 
  25.129, 29.1, 7.151, 4.455, 12236.706, 3.5, 85.755, 5.95, 4.8, "", "", 1.6, 
  76.74, 0.777}, {"PER", "South America", "Peru", "2021-03-10", 1.380023*^6, 
  0., 5960.857, 128987., 372., 657.571, 41854.587, 0., 180.786, 3912.035, 
  11.282, 19.943, 1.09, "", "", "", "", "", "", "", "", 16949., 2.877967*^6, 
  87.286, 0.514, 14330., 0.435, 0.176, 5.7, "tests performed", 518332., 
  403125., 115207., 17513., 23256., 1.57, 1.22, 0.35, 705., 83.33, 
  3.2971846*^7, 25.129, 29.1, 7.151, 4.455, 12236.706, 3.5, 85.755, 5.95, 
  4.8, "", "", 1.6, 76.74, 0.777}, {"PER", "South America", "Peru", 
  "2021-03-11", 1.387457*^6, 7434., 6069.714, 129608., 621., 645.429, 
  42080.052, 225.465, 184.088, 3930.869, 18.834, 19.575, 1.09, "", "", "", 
  "", "", "", "", "", 16616., 2.894583*^6, 87.79, 0.504, 14271., 0.433, 
  0.174, 5.7, "tests performed", 532288., 411483., 120805., 13956., 20742., 
  1.61, 1.25, 0.37, 629., 83.33, 3.2971846*^7, 25.129, 29.1, 7.151, 4.455, 
  12236.706, 3.5, 85.755, 5.95, 4.8, "", "", 1.6, 76.74, 0.777}, 
 {"PER", "South America", "Peru", "2021-03-12", 1.394571*^6, 7114., 6389.143, 
  130271., 663., 614.429, 42295.812, 215.76, 193.776, 3950.977, 20.108, 
  18.635, 1.09, "", "", "", "", "", "", "", "", 15663., 2.910246*^6, 88.265, 
  0.475, 14548., 0.441, 0.168, 6., "tests performed", 558006., 420241., 
  137765., 25718., 19271., 1.69, 1.27, 0.42, 584., 83.33, 3.2971846*^7, 
  25.129, 29.1, 7.151, 4.455, 12236.706, 3.5, 85.755, 5.95, 4.8, "", "", 1.6, 
  76.74, 0.777}, {"PER", "South America", "Peru", "2021-03-13", 1.40261*^6, 
  8039., 6330.857, 130891., 620., 638.857, 42539.626, 243.814, 192.008, 
  3969.781, 18.804, 19.376, 1.09, "", "", "", "", "", "", "", "", 11677., 
  2.921923*^6, 88.619, 0.354, 14346., 0.435, 0.166, 6., "tests performed", 
  592090., 426355., 165735., 34084., 21466., 1.8, 1.29, 0.5, 651., 83.33, 
  3.2971846*^7, 25.129, 29.1, 7.151, 4.455, 12236.706, 3.5, 85.755, 5.95, 
  4.8, "", "", 1.6, 76.74, 0.777}, {"PER", "South America", "Peru", 
  "2021-03-14", 1.407963*^6, 5353., 6142.714, 131535., 644., 613.714, 
  42701.977, 162.351, 186.302, 3989.313, 19.532, 18.613, 1.09, "", "", "", 
  "", "", "", "", "", 5159., 2.927082*^6, 88.775, 0.156, 14286., 0.433, 
  0.165, 6.1, "tests performed", 595427., 426992., 168435., 3337., 21620., 
  1.81, 1.3, 0.51, 656., 83.33, 3.2971846*^7, 25.129, 29.1, 7.151, 4.455, 
  12236.706, 3.5, 85.755, 5.95, 4.8, "", "", 1.6, 76.74, 0.777}, 
 {"PER", "South America", "Peru", "2021-03-15", 1.412406*^6, 4443., 5890., 
  132333., 798., 670.286, 42836.728, 134.751, 178.637, 4013.515, 24.202, 
  20.329, 1.1, "", "", "", "", "", "", "", "", 19149., 2.946231*^6, 89.356, 
  0.581, 14471., 0.439, 0.164, 6.1, "tests performed", 640773., 444924., 
  195849., 45346., 23758., 1.94, 1.35, 0.59, 721., 83.33, 3.2971846*^7, 
  25.129, 29.1, 7.151, 4.455, 12236.706, 3.5, 85.755, 5.95, 4.8, "", "", 1.6, 
  76.74, 0.777}, {"PER", "South America", "Peru", "2021-03-16", 1.418974*^6, 
  6568., 5564.429, 133178., 845., 651.857, 43035.928, 199.2, 168.763, 
  4039.143, 25.628, 19.77, 1.1, "", "", "", "", "", "", "", "", 16475., 
  2.962706*^6, 89.856, 0.5, 14527., 0.441, 0.162, 6.2, "tests performed", 
  686439., 467166., 219273., 45666., 26517., 2.08, 1.42, 0.67, 804., 83.33, 
  3.2971846*^7, 25.129, 29.1, 7.151, 4.455, 12236.706, 3.5, 85.755, 5.95, 
  4.8, "", "", 1.6, 76.74, 0.777}, {"PER", "South America", "Peru", 
  "2021-03-17", 1.435598*^6, 16624., 7939.286, 133713., 535., 675.143, 
  43540.116, 504.188, 240.79, 4055.369, 16.226, 20.476, 1.1, "", "", "", "", 
  "", "", "", "", 18264., 2.98097*^6, 90.41, 0.554, 14715., 0.446, 0.161, 
  6.2, "tests performed", 731730., 489540., 242190., 45291., 30485., 2.22, 
  1.48, 0.73, 925., 83.33, 3.2971846*^7, 25.129, 29.1, 7.151, 4.455, 
  12236.706, 3.5, 85.755, 5.95, 4.8, "", "", 1.6, 76.74, 0.777}, 
 {"PER", "South America", "Peru", "2021-03-18", 1.435598*^6, 0., 6877.286, 
  134183., 470., 653.571, 43540.116, 0., 208.581, 4069.624, 14.255, 19.822, 
  1.1, "", "", "", "", "", "", "", "", 15731., 2.996701*^6, 90.887, 0.477, 
  14588., 0.442, 0.163, 6.1, "tests performed", 773937., 515675., 258262., 
  42207., 34521., 2.35, 1.56, 0.78, 1047., 83.33, 3.2971846*^7, 25.129, 29.1, 
  7.151, 4.455, 12236.706, 3.5, 85.755, 5.95, 4.8, "", "", 1.6, 76.74, 
  0.777}, {"PER", "South America", "Peru", "2021-03-19", 1.451645*^6, 16047., 
  8153.429, 135253., 1070., 711.714, 44026.804, 486.688, 247.285, 4102.075, 
  32.452, 21.586, 1.1, "", "", "", "", "", "", "", "", 13684., 3.010385*^6, 
  91.302, 0.415, 14306., 0.434, 0.168, 6., "tests performed", 815058., 
  541245., 273813., 41121., 36722., 2.47, 1.64, 0.83, 1114., 83.33, 
  3.2971846*^7, 25.129, 29.1, 7.151, 4.455, 12236.706, 3.5, 85.755, 5.95, 
  4.8, "", "", 1.6, 76.74, 0.777}, {"PER", "South America", "Peru", 
  "2021-03-20", 1.451645*^6, 0., 7005., 135914., 661., 717.571, 44026.804, 
  0., 212.454, 4122.123, 20.047, 21.763, 1.1, "", "", "", "", "", "", "", "", 
  12432., 3.022817*^6, 91.679, 0.377, 14413., 0.437, 0.17, 5.9, 
  "tests performed", 839525., 559327., 280198., 24467., 35348., 2.55, 1.7, 
  0.85, 1072., 83.33, 3.2971846*^7, 25.129, 29.1, 7.151, 4.455, 12236.706, 
  3.5, 85.755, 5.95, 4.8, "", "", 1.6, 76.74, 0.777}, 
 {"PER", "South America", "Peru", "2021-03-21", 1.466326*^6, 14681., 
  8337.571, 136276., 362., 677.286, 44472.063, 445.259, 252.869, 4133.102, 
  10.979, 20.541, 1.1, "", "", "", "", "", "", "", "", 4525., 3.027342*^6, 
  91.816, 0.137, 14323., 0.434, 0.172, 5.8, "tests performed", 841207., 
  559983., 281224., 1682., 35111., 2.55, 1.7, 0.85, 1065., 83.33, 
  3.2971846*^7, 25.129, 29.1, 7.151, 4.455, 12236.706, 3.5, 85.755, 5.95, 
  4.8, "", "", 1.6, 76.74, 0.777}, {"PER", "South America", "Peru", 
  "2021-03-22", 1.466326*^6, 0., 7702.857, 136818., 542., 640.714, 44472.063, 
  0., 233.619, 4149.54, 16.438, 19.432, 1.1, "", "", "", "", "", "", "", "", 
  17781., 3.045123*^6, 92.355, 0.539, 14127., 0.428, 0.172, 5.8, 
  "tests performed", 858215., 568617., 289598., 17008., 31063., 2.6, 1.72, 
  0.88, 942., 83.33, 3.2971846*^7, 25.129, 29.1, 7.151, 4.455, 12236.706, 
  3.5, 85.755, 5.95, 4.8, "", "", 1.6, 76.74, 0.777}, 
 {"PER", "South America", "Peru", "2021-03-23", 1.481259*^6, 14933., 
  8897.857, 137494., 676., 616.571, 44924.964, 452.902, 269.862, 4170.043, 
  20.502, 18.7, 1.1, "", "", "", "", "", "", "", "", 16211., 3.061334*^6, 
  92.847, 0.492, 14090., 0.427, 0.173, 5.8, "tests performed", 882572., 
  584047., 298525., 24357., 28019., 2.68, 1.77, 0.91, 850., 83.33, 
  3.2971846*^7, 25.129, 29.1, 7.151, 4.455, 12236.706, 3.5, 85.755, 5.95, 
  4.8, "", "", 1.6, 76.74, 0.777}, {"PER", "South America", "Peru", 
  "2021-03-24", 1.481259*^6, 0., 6523., 138201., 707., 641.143, 44924.964, 
  0., 197.835, 4191.485, 21.443, 19.445, 1.09, "", "", "", "", "", "", "", 
  "", 18906., 3.08024*^6, 93.42, 0.573, 14181., 0.43, 0.173, 5.8, 
  "tests performed", 904222., 598649., 305573., 21650., 24642., 2.74, 1.82, 
  0.93, 747., 83.33, 3.2971846*^7, 25.129, 29.1, 7.151, 4.455, 12236.706, 
  3.5, 85.755, 5.95, 4.8, "", "", 1.6, 76.74, 0.777}, 
 {"PER", "South America", "Peru", "2021-03-25", 1.500465*^6, 19206., 
  9266.714, 138907., 706., 674.857, 45507.461, 582.497, 281.049, 4212.897, 
  21.412, 20.468, 1.09, "", "", "", "", "", "", "", "", 17982., 3.098222*^6, 
  93.966, 0.545, 14503., 0.44, 0.174, 5.7, "tests performed", 921784., 
  611494., 310290., 17562., 21121., 2.8, 1.85, 0.94, 641., 83.33, 
  3.2971846*^7, 25.129, 29.1, 7.151, 4.455, 12236.706, 3.5, 85.755, 5.95, 
  4.8, "", "", 1.6, 76.74, 0.777}, {"PER", "South America", "Peru", 
  "2021-03-26", 1.512384*^6, 11919., 8677., 139783., 876., 647.143, 
  45868.951, 361.49, 263.164, 4239.465, 26.568, 19.627, 1.09, "", "", "", "", 
  "", "", "", "", 16165., 3.114387*^6, 94.456, 0.49, 14857., 0.451, 0.173, 
  5.8, "tests performed", 942738., 627931., 314807., 20954., 18240., 2.86, 
  1.9, 0.95, 553., 83.33, 3.2971846*^7, 25.129, 29.1, 7.151, 4.455, 
  12236.706, 3.5, 85.755, 5.95, 4.8, "", "", 1.6, 76.74, 0.777}, 
 {"PER", "South America", "Peru", "2021-03-27", 1.520973*^6, 8589., 9904., 
  140281., 498., 623.857, 46129.446, 260.495, 300.377, 4254.569, 15.104, 
  18.921, 1.08, "", "", "", "", "", "", "", "", 13967., 3.128354*^6, 94.88, 
  0.424, 15077., 0.457, 0.171, 5.8, "tests performed", 956807., 639148., 
  317659., 14069., 16755., 2.9, 1.94, 0.96, 508., 83.33, 3.2971846*^7, 
  25.129, 29.1, 7.151, 4.455, 12236.706, 3.5, 85.755, 5.95, 4.8, "", "", 1.6, 
  76.74, 0.777}, {"PER", "South America", "Peru", "2021-03-28", 1.529882*^6, 
  8909., 9079.429, 141270., 989., 713.429, 46399.647, 270.2, 275.369, 
  4284.564, 29.995, 21.638, 1.08, "", "", "", "", "", "", "", "", 4790., 
  3.133144*^6, 95.025, 0.145, 15115., 0.458, 0.171, 5.8, "tests performed", 
  959079., 641222., 317857., 2272., 16839., 2.91, 1.94, 0.96, 511., 83.33, 
  3.2971846*^7, 25.129, 29.1, 7.151, 4.455, 12236.706, 3.5, 85.755, 5.95, 
  4.8, "", "", 1.6, 76.74, 0.777}, {"PER", "South America", "Peru", 
  "2021-03-29", 1.533121*^6, 3239., 9542.143, 141938., 668., 731.429, 
  46497.882, 98.235, 289.403, 4304.824, 20.26, 22.183, 1.08, "", "", "", "", 
  "", "", "", "", 21053., 3.154197*^6, 95.663, 0.639, 15582., 0.473, 0.17, 
  5.9, "tests performed", 976762., 646143., 330619., 17683., 16935., 2.96, 
  1.96, 1., 514., 83.33, 3.2971846*^7, 25.129, 29.1, 7.151, 4.455, 12236.706, 
  3.5, 85.755, 5.95, 4.8, "", "", 1.6, 76.74, 0.777}, 
 {"PER", "South America", "Peru", "2021-03-30", 1.533121*^6, 0., 7408.857, 
  142462., 524., 709.714, 46497.882, 0., 224.703, 4320.717, 15.892, 21.525, 
  1.07, "", "", "", "", "", "", "", "", 18827., 3.173024*^6, 96.234, 0.571, 
  15956., 0.484, 0.168, 6., "tests performed", 1.002515*^6, 650696., 351819., 
  25753., 17135., 3.04, 1.97, 1.07, 520., 83.33, 3.2971846*^7, 25.129, 29.1, 
  7.151, 4.455, 12236.706, 3.5, 85.755, 5.95, 4.8, "", "", 1.6, 76.74, 
  0.777}, {"PER", "South America", "Peru", "2021-03-31", 1.548807*^6, 15686., 
  9649.714, 143416., 954., 745., 46973.621, 475.739, 292.665, 4349.65, 
  28.934, 22.595, 1.07, "", "", "", "", "", "", "", "", 19134., 3.192158*^6, 
  96.815, 0.58, 15988., 0.485, 0.167, 6., "tests performed", 1.027136*^6, 
  658259., 368877., 24621., 17559., 3.12, 2., 1.12, 533., 83.33, 
  3.2971846*^7, 25.129, 29.1, 7.151, 4.455, 12236.706, 3.5, 85.755, 5.95, 
  4.8, "", "", 1.6, 76.74, 0.777}, {"PER", "South America", "Peru", 
  "2021-04-01", 1.561723*^6, 12916., 8751.143, 144106., 690., 742.714, 
  47365.349, 391.728, 265.413, 4370.577, 20.927, 22.526, 1.07, "", "", "", 
  "", "", "", "", "", 9669., 3.201827*^6, 97.108, 0.293, 14801., 0.449, 
  0.163, 6.1, "tests performed", 1.033516*^6, 660528., 372988., 6380., 
  15962., 3.13, 2., 1.13, 484., 83.33, 3.2971846*^7, 25.129, 29.1, 7.151, 
  4.455, 12236.706, 3.5, 85.755, 5.95, 4.8, "", "", 1.6, 76.74, 0.777}, 
 {"PER", "South America", "Peru", "2021-04-02", 1.568345*^6, 6622., 7994.429, 
  144698., 592., 702.143, 47566.187, 200.838, 242.462, 4388.532, 17.955, 
  21.295, 1.06, "", "", "", "", "", "", "", "", 5867., 3.207694*^6, 97.286, 
  0.178, 13330., 0.404, 0.162, 6.2, "tests performed", 1.037286*^6, 661534., 
  375752., 3770., 13507., 3.15, 2.01, 1.14, 410., 83.33, 3.2971846*^7, 
  25.129, 29.1, 7.151, 4.455, 12236.706, 3.5, 85.755, 5.95, 4.8, "", "", 1.6, 
  76.74, 0.777}, {"PER", "South America", "Peru", "2021-04-03", 1.573961*^6, 
  5616., 7569.714, 145725., 1027., 777.714, 47736.514, 170.327, 229.581, 
  4419.68, 31.148, 23.587, 1.06, "", "", "", "", "", "", "", "", 11183., 
  3.218877*^6, 97.625, 0.339, 12932., 0.392, 0.168, 6., "tests performed", 
  1.045747*^6, 664029., 381718., 8461., 12706., 3.17, 2.01, 1.16, 385., 
  83.33, 3.2971846*^7, 25.129, 29.1, 7.151, 4.455, 12236.706, 3.5, 85.755, 
  5.95, 4.8, "", "", 1.6, 76.74, 0.777}, {"PER", "South America", "Peru", 
  "2021-04-04", 1.582367*^6, 8406., 7497.857, 146427., 702., 736.714, 
  47991.459, 254.945, 227.402, 4440.971, 21.291, 22.344, 1.06, "", "", "", 
  "", "", "", "", "", 3846., 3.222723*^6, 97.742, 0.117, 12797., 0.388, 
  0.171, 5.8, "tests performed", 1.04642*^6, 664260., 382160., 673., 12477., 
  3.17, 2.01, 1.16, 378., 83.33, 3.2971846*^7, 25.129, 29.1, 7.151, 4.455, 
  12236.706, 3.5, 85.755, 5.95, 4.8, "", "", 1.6, 76.74, 0.777}, 
 {"PER", "South America", "Peru", "2021-04-05", 1.590209*^6, 7842., 8155.429, 
  146941., 514., 714.714, 48229.298, 237.839, 247.345, 4456.56, 15.589, 
  21.677, 1.06, "", "", "", "", "", "", "", "", 23294., 3.246017*^6, 98.448, 
  0.706, 13117., 0.398, 0.174, 5.7, "tests performed", 1.062256*^6, 670304., 
  391952., 15836., 12213., 3.22, 2.03, 1.19, 370., 83.33, 3.2971846*^7, 
  25.129, 29.1, 7.151, 4.455, 12236.706, 3.5, 85.755, 5.95, 4.8, "", "", 1.6, 
  76.74, 0.777}, {"PER", "South America", "Peru", "2021-04-06", 1.590209*^6, 
  0., 8155.429, 147734., 793., 753.143, 48229.298, 0., 247.345, 4480.611, 
  24.051, 22.842, 1.06, "", "", "", "", "", "", "", "", 19959., 3.265976*^6, 
  99.053, 0.605, 13279., 0.403, 0.177, 5.6, "tests performed", 1.090909*^6, 
  681701., 409208., 28653., 12628., 3.31, 2.07, 1.24, 383., 80.56, 
  3.2971846*^7, 25.129, 29.1, 7.151, 4.455, 12236.706, 3.5, 85.755, 5.95, 
  4.8, "", "", 1.6, 76.74, 0.777}, {"PER", "South America", "Peru", 
  "2021-04-07", 1.598593*^6, 8384., 7112.286, 148497., 763., 725.857, 
  48483.576, 254.278, 215.708, 4503.751, 23.141, 22.014, 1.06, "", "", "", 
  "", "", "", "", "", 20916., 3.286892*^6, 99.688, 0.634, 13533., 0.41, 
  0.179, 5.6, "tests performed", 1.1212*^6, 695336., 425864., 30291., 13438., 
  3.4, 2.11, 1.29, 408., 80.56, 3.2971846*^7, 25.129, 29.1, 7.151, 4.455, 
  12236.706, 3.5, 85.755, 5.95, 4.8, "", "", 1.6, 76.74, 0.777}, 
 {"PER", "South America", "Peru", "2021-04-08", 1.617864*^6, 19271., 
  8020.143, 149241., 744., 733.571, 49068.044, 584.468, 243.242, 4526.316, 
  22.565, 22.248, 1.06, "", "", "", "", "", "", "", "", 19823., 3.306715*^6, 
  100.289, 0.601, 14984., 0.454, 0.181, 5.5, "tests performed", 1.166353*^6, 
  711961., 454392., 45153., 18977., 3.54, 2.16, 1.38, 576., 80.56, 
  3.2971846*^7, 25.129, 29.1, 7.151, 4.455, 12236.706, 3.5, 85.755, 5.95, 
  4.8, "", "", 1.6, 76.74, 0.777}, {"PER", "South America", "Peru", 
  "2021-04-09", 1.628519*^6, 10655., 8596.286, 150017., 776., 759.857, 
  49391.199, 323.154, 260.716, 4549.851, 23.535, 23.046, 1.05, "", "", "", 
  "", "", "", "", "", 18447., 3.325162*^6, 100.849, 0.559, 16781., 0.509, 
  0.178, 5.6, "tests performed", 1.200362*^6, 728060., 472302., 34009., 
  23297., 3.64, 2.21, 1.43, 707., 80.56, 3.2971846*^7, 25.129, 29.1, 7.151, 
  4.455, 12236.706, 3.5, 85.755, 5.95, 4.8, "", "", 1.6, 76.74, 0.777}, 
 {"PER", "South America", "Peru", "2021-04-10", 1.639767*^6, 11248., 
  9400.857, 150851., 834., 732.286, 49732.338, 341.14, 285.118, 4575.146, 
  25.294, 22.209, 1.05, "", "", "", "", "", "", "", "", 14143., 3.339305*^6, 
  101.277, 0.429, 17204., 0.522, 0.173, 5.8, "tests performed", 1.213216*^6, 
  732263., 480953., 12854., 23924., 3.68, 2.22, 1.46, 726., 80.56, 
  3.2971846*^7, 25.129, 29.1, 7.151, 4.455, 12236.706, 3.5, 85.755, 5.95, 
  4.8, "", "", 1.6, 76.74, 0.777}, {"PER", "South America", "Peru", 
  "2021-04-11", 1.647694*^6, 7927., 9332.429, 151887., 1036., 780., 
  49972.756, 240.417, 283.042, 4606.566, 31.421, 23.657, 1.04, "", "", "", 
  "", "", "", "", "", 5062., 3.344367*^6, 101.431, 0.154, 17378., 0.527, 
  0.169, 5.9, "tests performed", 1.213302*^6, 732284., 481018., 86., 23840., 
  3.68, 2.22, 1.46, 723., 80.56, 3.2971846*^7, 25.129, 29.1, 7.151, 4.455, 
  12236.706, 3.5, 85.755, 5.95, 4.8, "", "", 1.6, 76.74, 0.777}, 
 {"PER", "South America", "Peru", "2021-04-12", 1.65332*^6, 5626., 9015.857, 
  152789., 902., 835.429, 50143.386, 170.63, 273.441, 4633.923, 27.357, 
  25.338, 1.04, "", "", "", "", "", "", "", "", 21809., 3.366176*^6, 102.092, 
  0.661, 17166., 0.521, 0.163, 6.1, "tests performed", 1.227217*^6, 733051., 
  494166., 13915., 23566., 3.72, 2.22, 1.5, 715., 80.56, 3.2971846*^7, 
  25.129, 29.1, 7.151, 4.455, 12236.706, 3.5, 85.755, 5.95, 4.8, "", "", 1.6, 
  76.74, 0.777}, {"PER", "South America", "Peru", "2021-04-13", 1.659707*^6, 
  6387., 9928.286, 153538., 749., 829.143, 50337.097, 193.711, 301.114, 
  4656.639, 22.716, 25.147, 1.04, "", "", "", "", "", "", "", "", 19503., 
  3.385679*^6, 102.684, 0.592, 17100., 0.519, 0.158, 6.3, "tests performed", 
  1.248919*^6, 734928., 513991., 21702., 22573., 3.79, 2.23, 1.56, 685., 
  80.56, 3.2971846*^7, 25.129, 29.1, 7.151, 4.455, 12236.706, 3.5, 85.755, 
  5.95, 4.8, "", "", 1.6, 76.74, 0.777}, {"PER", "South America", "Peru", 
  "2021-04-14", 1.667737*^6, 8030., 9877.714, 154429., 891., 847.429, 
  50580.638, 243.541, 299.58, 4683.663, 27.023, 25.702, 1.04, "", "", "", "", 
  "", "", "", "", 22147., 3.407826*^6, 103.356, 0.672, 17276., 0.524, 0.152, 
  6.6, "tests performed", 1.271841*^6, 737630., 534211., 22922., 21520., 
  3.86, 2.24, 1.62, 653., 80.56, 3.2971846*^7, 25.129, 29.1, 7.151, 4.455, 
  12236.706, 3.5, 85.755, 5.95, 4.8, "", "", 1.6, 76.74, 0.777}, 
 {"PER", "South America", "Peru", "2021-04-15", 1.667737*^6, 0., 7124.714, 
  154885., 456., 806.286, 50580.638, 0., 216.085, 4697.493, 13.83, 24.454, 
  1.03, "", "", "", "", "", "", "", "", 20239., 3.428065*^6, 103.969, 0.614, 
  17336., 0.526, 0.148, 6.8, "tests performed", 1.294947*^6, 739444., 
  555503., 23106., 18371., 3.93, 2.24, 1.68, 557., 80.56, 3.2971846*^7, 
  25.129, 29.1, 7.151, 4.455, 12236.706, 3.5, 85.755, 5.95, 4.8, "", "", 1.6, 
  76.74, 0.777}, {"PER", "South America", "Peru", "2021-04-16", 1.681063*^6, 
  13326., 7506.286, 155637., 752., 802.857, 50984.801, 404.163, 227.657, 
  4720.3, 22.807, 24.35, 1.03, "", "", "", "", "", "", "", "", 19505., 
  3.44757*^6, 104.561, 0.592, 17487., 0.53, 0.143, 7., "tests performed", 
  1.336196*^6, 759148., 577048., 41249., 19405., 4.05, 2.3, 1.75, 589., 
  80.56, 3.2971846*^7, 25.129, 29.1, 7.151, 4.455, 12236.706, 3.5, 85.755, 
  5.95, 4.8, "", "", 1.6, 76.74, 0.777}, {"PER", "South America", "Peru", 
  "2021-04-17", 1.697626*^6, 16563., 8265.571, 156810., 1173., 851.286, 
  51487.138, 502.338, 250.686, 4755.876, 35.576, 25.819, 1.03, "", "", "", 
  "", "", "", "", "", 15215., 3.462785*^6, 105.022, 0.461, 17640., 0.535, 
  0.14, 7.1, "tests performed", 1.380047*^6, 788720., 591327., 43851., 
  23833., 4.19, 2.39, 1.79, 723., 80.56, 3.2971846*^7, 25.129, 29.1, 7.151, 
  4.455, 12236.706, 3.5, 85.755, 5.95, 4.8, "", "", 1.6, 76.74, 0.777}, 
 {"PER", "South America", "Peru", "2021-04-18", 1.697626*^6, 0., 7133.143, 
  157243., 433., 765.143, 51487.138, 0., 216.34, 4769.008, 13.132, 23.206, 
  1.03, "", "", "", "", "", "", "", "", 4843., 3.467628*^6, 105.169, 0.147, 
  17609., 0.534, 0.141, 7.1, "tests performed", 1.410972*^6, 816570., 
  594402., 30925., 28239., 4.28, 2.48, 1.8, 856., 80.56, 3.2971846*^7, 
  25.129, 29.1, 7.151, 4.455, 12236.706, 3.5, 85.755, 5.95, 4.8, "", "", 1.6, 
  76.74, 0.777}, {"PER", "South America", "Peru", "2021-04-19", 1.707787*^6, 
  10161., 7781., 158364., 1121., 796.429, 51795.31, 308.172, 235.989, 
  4803.007, 33.999, 24.155, 1.03, "", "", "", "", "", "", "", "", 21100., 
  3.488728*^6, 105.809, 0.64, 17507., 0.531, 0.14, 7.1, "tests performed", 
  1.421765*^6, 823444., 598321., 10793., 27793., 4.31, 2.5, 1.81, 843., 78.7, 
  3.2971846*^7, 25.129, 29.1, 7.151, 4.455, 12236.706, 3.5, 85.755, 5.95, 
  4.8, "", "", 1.6, 76.74, 0.777}, {"PER", "South America", "Peru", 
  "2021-04-20", 1.719088*^6, 11301., 8483., 158889., 525., 764.429, 
  52138.057, 342.747, 257.28, 4818.929, 15.923, 23.184, 1.03, "", "", "", "", 
  "", "", "", "", 18638., 3.507366*^6, 106.375, 0.565, 17384., 0.527, 0.139, 
  7.2, "tests performed", 1.437644*^6, 834643., 603001., 15879., 26961., 
  4.36, 2.53, 1.83, 818., 78.7, 3.2971846*^7, 25.129, 29.1, 7.151, 4.455, 
  12236.706, 3.5, 85.755, 5.95, 4.8, "", "", 1.6, 76.74, 0.777}, 
 {"PER", "South America", "Peru", "2021-04-21", 1.719088*^6, 0., 7335.857, 
  159730., 841., 757.286, 52138.057, 0., 222.489, 4844.436, 25.507, 22.968, 
  1.02, "", "", "", "", "", "", "", "", 19874., 3.52724*^6, 106.977, 0.603, 
  17059., 0.517, 0.139, 7.2, "tests performed", 1.457114*^6, 844125., 
  612989., 19470., 26468., 4.42, 2.56, 1.86, 803., 78.7, 3.2971846*^7, 
  25.129, 29.1, 7.151, 4.455, 12236.706, 3.5, 85.755, 5.95, 4.8, "", "", 1.6, 
  76.74, 0.777}, {"PER", "South America", "Peru", "2021-04-22", 1.734606*^6, 
  15518., 9552.714, 160521., 791., 805.143, 52608.701, 470.644, 289.723, 
  4868.426, 23.99, 24.419, 1.02, "", "", "", "", "", "", "", "", 18630., 
  3.54587*^6, 107.542, 0.565, 16829., 0.51, 0.138, 7.2, "tests performed", 
  1.467695*^6, 852321., 615374., 10581., 24678., 4.45, 2.58, 1.87, 748., 
  78.7, 3.2971846*^7, 25.129, 29.1, 7.151, 4.455, 12236.706, 3.5, 85.755, 
  5.95, 4.8, "", "", 1.6, 76.74, 0.777}, {"PER", "South America", "Peru", 
  "2021-04-23", 1.745655*^6, 11049., 9227.429, 161755., 1234., 874., 
  52943.805, 335.104, 279.858, 4905.852, 37.426, 26.507, 1.02, "", "", "", 
  "", "", "", "", "", 17847., 3.563717*^6, 108.084, 0.541, 16592., 0.503, 
  0.137, 7.3, "tests performed", 1.496518*^6, 878656., 617862., 28823., 
  22903., 4.54, 2.66, 1.87, 695., 75.93, 3.2971846*^7, 25.129, 29.1, 7.151, 
  4.455, 12236.706, 3.5, 85.755, 5.95, 4.8, "", "", 1.6, 76.74, 0.777}, 
 {"PER", "South America", "Peru", "2021-04-24", 1.75415*^6, 8495., 8074.857, 
  162170., 415., 765.714, 53201.45, 257.644, 244.902, 4918.439, 12.586, 
  23.223, 1.01, "", "", "", "", "", "", "", "", 12810., 3.576527*^6, 108.472, 
  0.389, 16249., 0.493, 0.139, 7.2, "tests performed", 1.525784*^6, 905672., 
  620112., 29266., 20820., 4.63, 2.75, 1.88, 631., 75.93, 3.2971846*^7, 
  25.129, 29.1, 7.151, 4.455, 12236.706, 3.5, 85.755, 5.95, 4.8, "", "", 1.6, 
  76.74, 0.777}, {"PER", "South America", "Peru", "2021-04-25", 1.761575*^6, 
  7425., 9135.571, 163206., 1036., 851.857, 53426.642, 225.192, 277.072, 
  4949.859, 31.421, 25.836, 1.01, "", "", "", "", "", "", "", "", 3764., 
  3.580291*^6, 108.586, 0.114, 16095., 0.488, 0.138, 7.2, "tests performed", 
  1.5408*^6, 920602., 620198., 15016., 18547., 4.67, 2.79, 1.88, 563., 75.93, 
  3.2971846*^7, 25.129, 29.1, 7.151, 4.455, 12236.706, 3.5, 85.755, 5.95, 
  4.8, "", "", 1.6, 76.74, 0.777}, {"PER", "South America", "Peru", 
  "2021-04-26", 1.768186*^6, 6611., 8628.429, 163970., 764., 800.857, 
  53627.146, 200.504, 261.691, 4973.031, 23.171, 24.289, 1.01, "", "", "", 
  "", "", "", "", "", 21168., 3.601459*^6, 109.228, 0.642, 16104., 0.488, 
  0.136, 7.4, "tests performed", 1.559712*^6, 935572., 624140., 18912., 
  19707., 4.73, 2.84, 1.89, 598., 75.93, 3.2971846*^7, 25.129, 29.1, 7.151, 
  4.455, 12236.706, 3.5, 85.755, 5.95, 4.8, "", "", 1.6, 76.74, 0.777}, 
 {"PER", "South America", "Peru", "2021-04-27", 1.768186*^6, 0., 7014., 
  164433., 463., 792., 53627.146, 0., 212.727, 4987.073, 14.042, 24.02, 1., 
  "", "", "", "", "", "", "", "", 17017., 3.618476*^6, 109.744, 0.516, 
  15873., 0.481, 0.134, 7.5, "tests performed", 1.588637*^6, 954854., 
  633783., 28925., 21570., 4.82, 2.9, 1.92, 654., 75.93, 3.2971846*^7, 
  25.129, 29.1, 7.151, 4.455, 12236.706, 3.5, 85.755, 5.95, 4.8, "", "", 1.6, 
  76.74, 0.777}, {"PER", "South America", "Peru", "2021-04-28", 1.783339*^6, 
  15153., 9178.714, 165485., 1052., 822.143, 54086.72, 459.574, 278.38, 
  5018.979, 31.906, 24.935, 1., "", "", "", "", "", "", "", "", 18344., 
  3.63682*^6, 110.301, 0.556, 15654., 0.475, 0.131, 7.6, "tests performed", 
  1.6389*^6, 993797., 645103., 50263., 25969., 4.97, 3.01, 1.96, 788., 75.93, 
  3.2971846*^7, 25.129, 29.1, 7.151, 4.455, 12236.706, 3.5, 85.755, 5.95, 
  4.8, "", "", 1.6, 76.74, 0.777}, {"PER", "South America", "Peru", 
  "2021-04-29", 1.783339*^6, 0., 6961.857, 166236., 751., 816.429, 54086.72, 
  0., 211.146, 5041.756, 22.777, 24.761, 1., "", "", "", "", "", "", "", "", 
  17314., 3.654134*^6, 110.826, 0.525, 15466., 0.469, 0.13, 7.7, 
  "tests performed", 1.695462*^6, 1.038021*^6, 657441., 56562., 32538., 5.14, 
  3.15, 1.99, 987., 75.93, 3.2971846*^7, 25.129, 29.1, 7.151, 4.455, 
  12236.706, 3.5, 85.755, 5.95, 4.8, "", "", 1.6, 76.74, 0.777}, 
 {"PER", "South America", "Peru", "2021-04-30", 1.799445*^6, 16106., 
  7684.286, 166701., 465., 706.571, 54575.197, 488.477, 233.056, 5055.859, 
  14.103, 21.43, 1., "", "", "", "", "", "", "", "", 17193., 3.671327*^6, 
  111.347, 0.521, 15373., 0.466, 0.129, 7.8, "tests performed", 1.791021*^6, 
  1.117861*^6, 673160., 95559., 42072., 5.43, 3.39, 2.04, 1276., 75.93, 
  3.2971846*^7, 25.129, 29.1, 7.151, 4.455, 12236.706, 3.5, 85.755, 5.95, 
  4.8, "", "", 1.6, 76.74, 0.777}, {"PER", "South America", "Peru", 
  "2021-05-01", 1.799445*^6, 0., 6470.714, 167398., 697., 746.857, 54575.197, 
  0., 196.25, 5076.998, 21.139, 22.651, 0.99, "", "", "", "", "", "", "", "", 
  7334., 3.678661*^6, 111.57, 0.222, 14591., 0.443, 0.125, 8., 
  "tests performed", 1.855034*^6, 1.179276*^6, 675758., 64013., 47036., 5.63, 
  3.58, 2.05, 1427., 75.93, 3.2971846*^7, 25.129, 29.1, 7.151, 4.455, 
  12236.706, 3.5, 85.755, 5.95, 4.8, "", "", 1.6, 76.74, 0.777}, 
 {"PER", "South America", "Peru", "2021-05-02", 1.810998*^6, 11553., 
  7060.429, 168120., 722., 702., 54925.587, 350.39, 214.135, 5098.896, 
  21.897, 21.291, 0.99, "", "", "", "", "", "", "", "", 3849., 3.68251*^6, 
  111.686, 0.117, 14603., 0.443, 0.125, 8., "tests performed", 1.902063*^6, 
  1.225257*^6, 676806., 47029., 51609., 5.77, 3.72, 2.05, 1565., 75.93, 
  3.2971846*^7, 25.129, 29.1, 7.151, 4.455, 12236.706, 3.5, 85.755, 5.95, 
  4.8, "", "", 1.6, 76.74, 0.777}, {"PER", "South America", "Peru", 
  "2021-05-03", 1.814127*^6, 3129., 6563., 169073., 953., 729., 55020.486, 
  94.899, 199.049, 5127.799, 28.903, 22.11, 0.99, "", "", "", "", "", "", "", 
  "", 18812., 3.701322*^6, 112.257, 0.571, 14266., 0.433, 0.125, 8., 
  "tests performed", 1.964238*^6, 1.282677*^6, 681561., 62175., 57789., 5.96, 
  3.89, 2.07, 1753., 75.93, 3.2971846*^7, 25.129, 29.1, 7.151, 4.455, 
  12236.706, 3.5, 85.755, 5.95, 4.8, "", "", 1.6, 76.74, 0.777}, 
 {"PER", "South America", "Peru", "2021-05-04", 1.818689*^6, 4562., 7214.714, 
  169534., 461., 728.714, 55158.847, 138.36, 218.814, 5141.781, 13.982, 
  22.101, 0.99, "", "", "", "", "", "", "", "", 15240., 3.716562*^6, 112.719, 
  0.462, 14012., 0.425, 0.126, 7.9, "tests performed", 1.987685*^6, 
  1.304731*^6, 682954., 23447., 57007., 6.03, 3.96, 2.07, 1729., 75.93, 
  3.2971846*^7, 25.129, 29.1, 7.151, 4.455, 12236.706, 3.5, 85.755, 5.95, 
  4.8, "", "", 1.6, 76.74, 0.777}, {"PER", "South America", "Peru", 
  "2021-05-05", 1.818689*^6, 0., 5050., 170200., 666., 673.571, 55158.847, 
  0., 153.161, 5161.98, 20.199, 20.429, 0.99, "", "", "", "", "", "", "", "", 
  17053., 3.733615*^6, 113.236, 0.517, 13828., 0.419, 0.127, 7.9, 
  "tests performed", 2.011575*^6, 1.324319*^6, 687256., 23890., 53239., 6.1, 
  4.02, 2.08, 1615., 75.93, 3.2971846*^7, 25.129, 29.1, 7.151, 4.455, 
  12236.706, 3.5, 85.755, 5.95, 4.8, "", "", 1.6, 76.74, 0.777}, 
 {"PER", "South America", "Peru", "2021-05-06", 1.824457*^6, 5768., 5874., 
  170905., 705., 667., 55333.784, 174.937, 178.152, 5183.362, 21.382, 20.229, 
  0.99, "", "", "", "", "", "", "", "", 17988., 3.751603*^6, 113.782, 0.546, 
  13924., 0.422, 0.122, 8.2, "tests performed", 2.051699*^6, 1.362593*^6, 
  689106., 40124., 50891., 6.22, 4.13, 2.09, 1543., 75.93, 3.2971846*^7, 
  25.129, 29.1, 7.151, 4.455, 12236.706, 3.5, 85.755, 5.95, 4.8, "", "", 1.6, 
  76.74, 0.777}, {"PER", "South America", "Peru", "2021-05-07", 1.824457*^6, 
  0., 3573.143, 171563., 658., 694.571, 55333.784, 0., 108.37, 5203.318, 
  19.956, 21.066, 0.99, "", "", "", "", "", "", "", "", 14885., 3.766488*^6, 
  114.233, 0.451, 13594., 0.412, 0.121, 8.3, "tests performed", 2.098898*^6, 
  1.395354*^6, 703544., 47199., 43982., 6.37, 4.23, 2.13, 1334., 75.93, 
  3.2971846*^7, 25.129, 29.1, 7.151, 4.455, 12236.706, 3.5, 85.755, 5.95, 
  4.8, "", "", 1.6, 76.74, 0.777}, {"PER", "South America", "Peru", 
  "2021-05-08", 1.845056*^6, 20599., 6515.857, 172525., 962., 732.429, 
  55958.529, 624.745, 197.619, 5232.494, 29.176, 22.214, 0.99, "", "", "", 
  "", "", "", "", "", 10852., 3.77734*^6, 114.563, 0.329, 14097., 0.428, 
  0.121, 8.3, "tests performed", 2.180472*^6, 1.454505*^6, 725967., 81574., 
  46491., 6.61, 4.41, 2.2, 1410., 75.93, 3.2971846*^7, 25.129, 29.1, 7.151, 
  4.455, 12236.706, 3.5, 85.755, 5.95, 4.8, "", "", 1.6, 76.74, 0.777}, 
 {"PER", "South America", "Peru", "2021-05-09", 1.85029*^6, 5234., 5613.143, 
  173103., 578., 711.857, 56117.27, 158.741, 170.24, 5250.025, 17.53, 21.59, 
  0.99, "", "", "", "", "", "", "", "", 2776., 3.780116*^6, 114.647, 0.084, 
  13944., 0.423, 0.12, 8.3, "tests performed", 2.237027*^6, 1.485859*^6, 
  751168., 56555., 47852., 6.78, 4.51, 2.28, 1451., 83.33, 3.2971846*^7, 
  25.129, 29.1, 7.151, 4.455, 12236.706, 3.5, 85.755, 5.95, 4.8, "", "", 1.6, 
  76.74, 0.777}, {"PER", "South America", "Peru", "2021-05-10", 1.85029*^6, 
  0., 5166.143, 173446., 343., 624.714, 56117.27, 0., 156.683, 5260.427, 
  10.403, 18.947, 0.99, "", "", "", "", "", "", "", "", 17288., 3.797404*^6, 
  115.171, 0.524, 13726., 0.416, 0.117, 8.5, "tests performed", 2.291728*^6, 
  1.531678*^6, 760050., 54701., 46784., 6.95, 4.65, 2.31, 1419., 75.93, 
  3.2971846*^7, 25.129, 29.1, 7.151, 4.455, 12236.706, 3.5, 85.755, 5.95, 
  4.8, "", "", 1.6, 76.74, 0.777}, {"PER", "South America", "Peru", 
  "2021-05-11", 1.85337*^6, 3080., 4954.429, 174328., 882., 684.857, 
  56210.684, 93.413, 150.262, 5287.177, 26.75, 20.771, 0.99, "", "", "", "", 
  "", "", "", "", 16442., 3.813846*^6, 115.67, 0.499, 13898., 0.422, 0.11, 
  9.1, "tests performed", 2.343667*^6, 1.572825*^6, 770842., 51939., 50855., 
  7.11, 4.77, 2.34, 1542., 75.93, 3.2971846*^7, 25.129, 29.1, 7.151, 4.455, 
  12236.706, 3.5, 85.755, 5.95, 4.8, "", "", 1.6, 76.74, 0.777}, 
 {"PER", "South America", "Peru", "2021-05-12", 1.865639*^6, 12269., 
  6707.143, 174855., 527., 665., 56582.789, 372.105, 203.42, 5303.161, 
  15.983, 20.169, 0.99, "", "", "", "", "", "", "", "", 16459., 3.830305*^6, 
  116.169, 0.499, 13813., 0.419, 0.105, 9.5, "tests performed", 2.410555*^6, 
  1.629567*^6, 780988., 66888., 56997., 7.31, 4.94, 2.37, 1729., 75.93, 
  3.2971846*^7, 25.129, 29.1, 7.151, 4.455, 12236.706, 3.5, 85.755, 5.95, 
  4.8, "", "", 1.6, 76.74, 0.777}, {"PER", "South America", "Peru", 
  "2021-05-13", 1.865639*^6, 0., 5883.143, 175444., 589., 648.429, 56582.789, 
  0., 178.429, 5321.024, 17.864, 19.666, 0.99, "", "", "", "", "", "", "", 
  "", 16811., 3.847116*^6, 116.679, 0.51, 13645., 0.414, 0.104, 9.6, 
  "tests performed", 2.490071*^6, 1.702185*^6, 787886., 79516., 62625., 7.55, 
  5.16, 2.39, 1899., 75.93, 3.2971846*^7, 25.129, 29.1, 7.151, 4.455, 
  12236.706, 3.5, 85.755, 5.95, 4.8, "", "", 1.6, 76.74, 0.777}, 
 {"PER", "South America", "Peru", "2021-05-14", 1.879049*^6, 13410., 
  7798.857, 176094., 650., 647.286, 56989.499, 406.711, 236.531, 5340.738, 
  19.714, 19.631, 0.99, "", "", "", "", "", "", "", "", 13542., 3.860658*^6, 
  117.09, 0.411, 13453., 0.408, 0.103, 9.7, "tests performed", 2.595849*^6, 
  1.788926*^6, 806923., 105778., 70993., 7.87, 5.43, 2.45, 2153., 75.93, 
  3.2971846*^7, 25.129, 29.1, 7.151, 4.455, 12236.706, 3.5, 85.755, 5.95, 
  4.8, "", "", 1.6, 76.74, 0.777}, {"PER", "South America", "Peru", 
  "2021-05-15", 1.879049*^6, 0., 4856.143, 176632., 538., 586.714, 56989.499, 
  0., 147.281, 5357.055, 16.317, 17.794, 0.98, "", "", "", "", "", "", "", 
  "", 10891., 3.871549*^6, 117.42, 0.33, 13458., 0.408, 0.102, 9.8, 
  "tests performed", 2.66805*^6, 1.840771*^6, 827279., 72201., 69654., 8.09, 
  5.58, 2.51, 2113., 75.93, 3.2971846*^7, 25.129, 29.1, 7.151, 4.455, 
  12236.706, 3.5, 85.755, 5.95, 4.8, "", "", 1.6, 76.74, 0.777}, 
 {"PER", "South America", "Peru", "2021-05-16", 1.889052*^6, 10003., 
  5537.429, 177196., 564., 584.714, 57292.88, 303.38, 167.944, 5374.161, 
  17.106, 17.734, 0.98, "", "", "", "", "", "", "", "", 4136., 3.875685*^6, 
  117.545, 0.125, 13653., 0.414, 0.101, 9.9, "tests performed", 2.703424*^6, 
  1.863095*^6, 840329., 35374., 66628., 8.2, 5.65, 2.55, 2021., 75.93, 
  3.2971846*^7, 25.129, 29.1, 7.151, 4.455, 12236.706, 3.5, 85.755, 5.95, 
  4.8, "", "", 1.6, 76.74, 0.777}, {"PER", "South America", "Peru", 
  "2021-05-17", 1.889052*^6, 0., 5537.429, 177751., 555., 615., 57292.88, 0., 
  167.944, 5390.993, 16.833, 18.652, 0.98, "", "", "", "", "", "", "", "", 
  17152., 3.892837*^6, 118.065, 0.52, 13633., 0.413, 0.099, 10.1, 
  "tests performed", 2.760647*^6, 1.912887*^6, 847760., 57223., 66988., 8.37, 
  5.8, 2.57, 2032., 75.93, 3.2971846*^7, 25.129, 29.1, 7.151, 4.455, 
  12236.706, 3.5, 85.755, 5.95, 4.8, "", "", 1.6, 76.74, 0.777}, 
 {"PER", "South America", "Peru", "2021-05-18", 1.893334*^6, 4282., 5709.143, 
  177944., 193., 516.571, 57422.748, 129.868, 173.152, 5396.847, 5.853, 
  15.667, 0.98, "", "", "", "", "", "", "", "", 13646., 3.906483*^6, 118.479, 
  0.414, 13234., 0.401, 0.1, 10., "tests performed", 2.827452*^6, 
  1.970996*^6, 856456., 66805., 69112., 8.58, 5.98, 2.6, 2096., 75.93, 
  3.2971846*^7, 25.129, 29.1, 7.151, 4.455, 12236.706, 3.5, 85.755, 5.95, 
  4.8, "", "", 1.6, 76.74, 0.777}, {"PER", "South America", "Peru", 
  "2021-05-19", 1.903615*^6, 10281., 5425.143, 178716., 772., 551.571, 
  57734.559, 311.811, 164.539, 5420.261, 23.414, 16.729, 0.98, "", "", "", 
  "", "", "", "", "", 16055., 3.922538*^6, 118.966, 0.487, 13176., 0.4, 
  0.098, 10.2, "tests performed", 2.905191*^6, 2.029515*^6, 875676., 77739., 
  70662., 8.81, 6.16, 2.66, 2143., 75.93, 3.2971846*^7, 25.129, 29.1, 7.151, 
  4.455, 12236.706, 3.5, 85.755, 5.95, 4.8, "", "", 1.6, 76.74, 0.777}, 
 {"PER", "South America", "Peru", "2021-05-20", 1.903615*^6, 0., 5425.143, 
  178984., 268., 505.714, 57734.559, 0., 164.539, 5428.389, 8.128, 15.338, 
  0.98, "", "", "", "", "", "", "", "", 13770., 3.936308*^6, 119.384, 0.418, 
  12742., 0.386, 0.097, 10.3, "tests performed", 2.989066*^6, 2.097939*^6, 
  891127., 83875., 71285., 9.07, 6.36, 2.7, 2162., 75.93, 3.2971846*^7, 
  25.129, 29.1, 7.151, 4.455, 12236.706, 3.5, 85.755, 5.95, 4.8, "", "", 1.6, 
  76.74, 0.777}, {"PER", "South America", "Peru", "2021-05-21", 1.91036*^6, 
  6745., 4473., 179427., 443., 476.143, 57939.128, 204.568, 135.661, 
  5441.825, 13.436, 14.441, 0.98, "", "", "", "", "", "", "", "", 12518., 
  3.948826*^6, 119.764, 0.38, 12595., 0.382, 0.095, 10.5, "tests performed", 
  3.139946*^6, 2.200394*^6, 939552., 150880., 77728., 9.52, 6.67, 2.85, 
  2357., 75.93, 3.2971846*^7, 25.129, 29.1, 7.151, 4.455, 12236.706, 3.5, 
  85.755, 5.95, 4.8, "", "", 1.6, 76.74, 0.777}, 
 {"PER", "South America", "Peru", "2021-05-22", 1.920851*^6, 10491., 
  5971.714, 180159., 732., 503.857, 58257.308, 318.181, 181.116, 5464.025, 
  22.201, 15.281, 0.98, "", "", "", "", "", "", "", "", 9077., 3.957903*^6, 
  120.039, 0.275, 12336., 0.374, 0.094, 10.6, "tests performed", 3.259549*^6, 
  2.273615*^6, 985934., 119603., 84500., 9.89, 6.9, 2.99, 2563., 75.93, 
  3.2971846*^7, 25.129, 29.1, 7.151, 4.455, 12236.706, 3.5, 85.755, 5.95, 
  4.8, "", "", 1.6, 76.74, 0.777}, {"PER", "South America", "Peru", 
  "2021-05-23", 1.925289*^6, 4438., 5176.714, 180605., 446., 487., 58391.908, 
  134.6, 157.004, 5477.552, 13.527, 14.77, 0.97, "", "", "", "", "", "", "", 
  "", 3158., 3.961061*^6, 120.135, 0.096, 12197., 0.37, 0.094, 10.6, 
  "tests performed", 3.331288*^6, 2.310431*^6, 1.020857*^6, 71739., 89695., 
  10.1, 7.01, 3.1, 2720., 75.93, 3.2971846*^7, 25.129, 29.1, 7.151, 4.455, 
  12236.706, 3.5, 85.755, 5.95, 4.8, "", "", 1.6, 76.74, 0.777}, 
 {"PER", "South America", "Peru", "2021-05-24", 1.925289*^6, 0., 5176.714, 
  180818., 213., 438.143, 58391.908, 0., 157.004, 5484.012, 6.46, 13.288, 
  0.97, "", "", "", "", "", "", "", "", 15506., 3.976567*^6, 120.605, 0.47, 
  11961., 0.363, 0.091, 11., "tests performed", 3.439939*^6, 2.372754*^6, 
  1.067185*^6, 108651., 97042., 10.43, 7.2, 3.24, 2943., 75.93, 3.2971846*^7, 
  25.129, 29.1, 7.151, 4.455, 12236.706, 3.5, 85.755, 5.95, 4.8, "", "", 1.6, 
  76.74, 0.777}, {"PER", "South America", "Peru", "2021-05-25", 1.932255*^6, 
  6966., 5560.143, 181661., 843., 531., 58603.179, 211.271, 168.633, 
  5509.579, 25.567, 16.105, 0.97, "", "", "", "", "", "", "", "", 11875., 
  3.988442*^6, 120.965, 0.36, 11708., 0.355, 0.088, 11.4, "tests performed", 
  3.528011*^6, 2.440184*^6, 1.087827*^6, 88072., 100080., 10.7, 7.4, 3.3, 
  3035., 75.93, 3.2971846*^7, 25.129, 29.1, 7.151, 4.455, 12236.706, 3.5, 
  85.755, 5.95, 4.8, "", "", 1.6, 76.74, 0.777}, 
 {"PER", "South America", "Peru", "2021-05-26", 1.937245*^6, 4990., 4804.286, 
  181836., 175., 445.714, 58754.52, 151.341, 145.709, 5514.887, 5.308, 
  13.518, 0.97, "", "", "", "", "", "", "", "", 12065., 4.000507*^6, 121.331, 
  0.366, 11138., 0.338, 0.088, 11.4, "tests performed", 3.609957*^6, 
  2.511466*^6, 1.098491*^6, 81946., 100681., 10.95, 7.62, 3.33, 3054., 75.93, 
  3.2971846*^7, 25.129, 29.1, 7.151, 4.455, 12236.706, 3.5, 85.755, 5.95, 
  4.8, "", "", 1.6, 76.74, 0.777}, {"PER", "South America", "Peru", 
  "2021-05-27", 1.942054*^6, 4809., 5491.286, 182300., 464., 473.714, 
  58900.372, 145.852, 166.545, 5528.959, 14.073, 14.367, 0.97, "", "", "", 
  "", "", "", "", "", 7014., 4.007521*^6, 121.544, 0.213, 10173., 0.309, 
  0.089, 11.2, "tests performed", 3.717602*^6, 2.597019*^6, 1.120583*^6, 
  107645., 104077., 11.28, 7.88, 3.4, 3157., 75.93, 3.2971846*^7, 25.129, 
  29.1, 7.151, 4.455, 12236.706, 3.5, 85.755, 5.95, 4.8, "", "", 1.6, 76.74, 
  0.777}, {"PER", "South America", "Peru", "2021-05-28", 1.942054*^6, 0., 
  4527.714, 182556., 256., 447., 58900.372, 0., 137.321, 5536.724, 7.764, 
  13.557, 0.96, "", "", "", "", "", "", "", "", "", "", "", "", "", "", "", 
  "", "", 3.8525*^6, 2.706846*^6, 1.145654*^6, 134898., 101793., 11.68, 8.21, 
  3.47, 3087., 75.93, 3.2971846*^7, 25.129, 29.1, 7.151, 4.455, 12236.706, 
  3.5, 85.755, 5.95, 4.8, "", "", 1.6, 76.74, 0.777}, 
 {"PER", "South America", "Peru", "2021-05-29", 1.947555*^6, 5501., 3814.857, 
  182982., 426., 403.286, 59067.211, 166.839, 115.7, 5549.644, 12.92, 12.231, 
  0.97, "", "", "", "", "", "", "", "", "", "", "", "", "", "", "", "", "", 
  3.959943*^6, 2.771173*^6, 1.18877*^6, 107443., 100056., 12.01, 8.4, 3.61, 
  3035., 75.93, 3.2971846*^7, 25.129, 29.1, 7.151, 4.455, 12236.706, 3.5, 
  85.755, 5.95, 4.8, "", "", 1.6, 76.74, 0.777}, 
 {"PER", "South America", "Peru", "2021-05-30", 1.947555*^6, 0., 3180.857, 
  183391., 409., 398., 59067.211, 0., 96.472, 5562.048, 12.405, 12.071, 0.97, 
  "", "", "", "", "", "", "", "", "", "", "", "", "", "", "", "", "", 
  4.000227*^6, 2.792061*^6, 1.208166*^6, 40284., 95563., 12.13, 8.47, 3.66, 
  2898., 75.93, 3.2971846*^7, 25.129, 29.1, 7.151, 4.455, 12236.706, 3.5, 
  85.755, 5.95, 4.8, "", "", 1.6, 76.74, 0.777}, 
 {"PER", "South America", "Peru", "2021-05-31", 1.955469*^6, 7914., 4311.429, 
  183783., 392., 423.571, 59307.234, 240.023, 130.761, 5573.937, 11.889, 
  12.846, 0.97, "", "", "", "", "", "", "", "", "", "", "", "", "", "", "", 
  "", "", 4.083271*^6, 2.845877*^6, 1.237394*^6, 83044., 91905., 12.38, 8.63, 
  3.75, 2787., 75.93, 3.2971846*^7, 25.129, 29.1, 7.151, 4.455, 12236.706, 
  3.5, 85.755, 5.95, 4.8, "", "", 1.6, 76.74, 0.777}, 
 {"PER", "South America", "Peru", "2021-06-01", 1.955469*^6, 0., 3316.286, 
  184021., 238., 337.143, 59307.234, 0., 100.579, 5581.156, 7.218, 10.225, 
  0.97, "", "", "", "", "", "", "", "", "", "", "", "", "", "", "", "", "", 
  4.168729*^6, 2.904691*^6, 1.264038*^6, 85458., 91531., 12.64, 8.81, 3.83, 
  2776., 75.93, 3.2971846*^7, 25.129, 29.1, 7.151, 4.455, 12236.706, 3.5, 
  85.755, 5.95, 4.8, "", "", 1.6, 76.74, 0.777}, 
 {"PER", "South America", "Peru", "2021-06-02", 1.965432*^6, 9963., 4026.714, 
  184942., "", 312.143, 59609.401, 302.167, 122.126, 5609.088, "", 9.467, 
  0.97, "", "", "", "", "", "", "", "", "", "", "", "", "", "", "", "", "", 
  4.255561*^6, 2.964743*^6, 1.290818*^6, 86832., 92229., 12.91, 8.99, 3.91, 
  2797., 75.93, 3.2971846*^7, 25.129, 29.1, 7.151, 4.455, 12236.706, 3.5, 
  85.755, 5.95, 4.8, "", "", 1.6, 76.74, 0.777}, 
 {"PER", "South America", "Peru", "2021-06-03", 1.965432*^6, 0., 3339.714, 
  184942., 0., 245.857, 59609.401, 0., 101.29, 5609.088, 0., 7.457, 0.97, "", 
  "", "", "", "", "", "", "", "", "", "", "", "", "", "", "", "", 
  4.309488*^6, 2.996538*^6, 1.31295*^6, 53927., 84555., 13.07, 9.09, 3.98, 
  2564., 75.93, 3.2971846*^7, 25.129, 29.1, 7.151, 4.455, 12236.706, 3.5, 
  85.755, 5.95, 4.8, "", "", 1.6, 76.74, 0.777}, 
 {"PER", "South America", "Peru", "2021-06-04", 1.976166*^6, 10734., 
  4873.143, 185813., 871., 333.714, 59934.952, 325.55, 147.797, 5635.505, 
  26.416, 10.121, 0.97, "", "", "", "", "", "", "", "", "", "", "", "", "", 
  "", "", "", "", 4.335349*^6, 3.007216*^6, 1.328133*^6, 25861., 68978., 
  13.15, 9.12, 4.03, 2092., 75.93, 3.2971846*^7, 25.129, 29.1, 7.151, 4.455, 
  12236.706, 3.5, 85.755, 5.95, 4.8, "", "", 1.6, 76.74, 0.777}, 
 {"PER", "South America", "Peru", "2021-06-05", 1.980391*^6, 4225., 4690.857, 
  186073., 260., 310., 60063.091, 128.14, 142.269, 5643.39, 7.886, 9.402, 
  0.97, "", "", "", "", "", "", "", "", "", "", "", "", "", "", "", "", "", 
  4.349084*^6, 3.011329*^6, 1.337755*^6, 13735., 55592., 13.19, 9.13, 4.06, 
  1686., 75.93, 3.2971846*^7, 25.129, 29.1, 7.151, 4.455, 12236.706, 3.5, 
  85.755, 5.95, 4.8, "", "", 1.6, 76.74, 0.777}, 
 {"PER", "South America", "Peru", "2021-06-06", 1.980391*^6, 0., 4690.857, 
  186073., 0., 251.571, 60063.091, 0., 142.269, 5643.39, 0., 7.63, 0.97, "", 
  "", "", "", "", "", "", "", "", "", "", "", "", "", "", "", "", 
  4.349472*^6, 3.011628*^6, 1.337844*^6, 388., 49892., 13.19, 9.13, 4.06, 
  1513., 75.93, 3.2971846*^7, 25.129, 29.1, 7.151, 4.455, 12236.706, 3.5, 
  85.755, 5.95, 4.8, "", "", 1.6, 76.74, 0.777}, 
 {"PER", "South America", "Peru", "2021-06-07", 1.98357*^6, 3179., 4014.429, 
  186511., 438., 258.143, 60159.507, 96.416, 121.753, 5656.674, 13.284, 
  7.829, "", "", "", "", "", "", "", "", "", "", "", "", "", "", "", "", "", 
  "", "", "", "", "", "", "", "", "", "", "", 3.2971846*^7, 25.129, 29.1, 
  7.151, 4.455, 12236.706, 3.5, 85.755, 5.95, 4.8, "", "", 1.6, 76.74, 
  0.777}, {"PHL", "Asia", "Philippines", "2020-01-30", 1., 1., "", "", "", 
  "", 0.009, 0.009, "", "", "", "", "", "", "", "", "", "", "", "", "", "", 
  "", "", "", "", "", "", "", "", "", "", "", "", "", "", "", "", "", 11.11, 
  1.09581085*^8, 351.873, 25.2, 4.803, 2.661, 7599.188, "", 370.437, 7.07, 
  7.8, 40.8, 78.463, 1., 71.23, 0.718}, {"PHL", "Asia", "Philippines", 
  "2020-01-31", 1., 0., "", "", "", "", 0.009, 0., "", "", "", "", "", "", 
  "", "", "", "", "", "", "", "", "", "", "", "", "", "", "", "", "", "", "", 
  "", "", "", "", "", "", 19.44, 1.09581085*^8, 351.873, 25.2, 4.803, 2.661, 
  7599.188, "", 370.437, 7.07, 7.8, 40.8, 78.463, 1., 71.23, 0.718}, 
 {"PHL", "Asia", "Philippines", "2020-02-01", 1., 0., "", "", "", "", 0.009, 
  0., "", "", "", "", "", "", "", "", "", "", "", "", "", "", "", "", "", "", 
  "", "", "", "", "", "", "", "", "", "", "", "", "", 19.44, 1.09581085*^8, 
  351.873, 25.2, 4.803, 2.661, 7599.188, "", 370.437, 7.07, 7.8, 40.8, 
  78.463, 1., 71.23, 0.718}, {"PHL", "Asia", "Philippines", "2020-02-02", 2., 
  1., "", 1., 1., "", 0.018, 0.009, "", 0.009, 0.009, "", "", "", "", "", "", 
  "", "", "", "", "", "", "", "", "", "", "", "", "", "", "", "", "", "", "", 
  "", "", "", 19.44, 1.09581085*^8, 351.873, 25.2, 4.803, 2.661, 7599.188, 
  "", 370.437, 7.07, 7.8, 40.8, 78.463, 1., 71.23, 0.718}, 
 {"PHL", "Asia", "Philippines", "2020-02-03", 2., 0., "", 1., 0., "", 0.018, 
  0., "", 0.009, 0., "", "", "", "", "", "", "", "", "", "", "", "", "", "", 
  "", "", "", "", "", "", "", "", "", "", "", "", "", "", 19.44, 
  1.09581085*^8, 351.873, 25.2, 4.803, 2.661, 7599.188, "", 370.437, 7.07, 
  7.8, 40.8, 78.463, 1., 71.23, 0.718}, {"PHL", "Asia", "Philippines", 
  "2020-02-04", 2., 0., 0.286, 1., 0., 0.143, 0.018, 0., 0.003, 0.009, 0., 
  0.001, "", "", "", "", "", "", "", "", "", "", "", "", "", "", "", "", "", 
  "", "", "", "", "", "", "", "", "", "", 19.44, 1.09581085*^8, 351.873, 
  25.2, 4.803, 2.661, 7599.188, "", 370.437, 7.07, 7.8, 40.8, 78.463, 1., 
  71.23, 0.718}, {"PHL", "Asia", "Philippines", "2020-02-05", 2., 0., 0.286, 
  1., 0., 0.143, 0.018, 0., 0.003, 0.009, 0., 0.001, "", "", "", "", "", "", 
  "", "", "", "", "", "", "", "", "", "", "", "", "", "", "", "", "", "", "", 
  "", "", 19.44, 1.09581085*^8, 351.873, 25.2, 4.803, 2.661, 7599.188, "", 
  370.437, 7.07, 7.8, 40.8, 78.463, 1., 71.23, 0.718}, 
 {"PHL", "Asia", "Philippines", "2020-02-06", 2., 0., 0.143, 1., 0., 0.143, 
  0.018, 0., 0.001, 0.009, 0., 0.001, "", "", "", "", "", "", "", "", "", "", 
  "", "", "", "", "", "", "", "", "", "", "", "", "", "", "", "", "", 19.44, 
  1.09581085*^8, 351.873, 25.2, 4.803, 2.661, 7599.188, "", 370.437, 7.07, 
  7.8, 40.8, 78.463, 1., 71.23, 0.718}, {"PHL", "Asia", "Philippines", 
  "2020-02-07", 3., 1., 0.286, 1., 0., 0.143, 0.027, 0.009, 0.003, 0.009, 0., 
  0.001, "", "", "", "", "", "", "", "", "", "", "", "", "", "", "", "", "", 
  "", "", "", "", "", "", "", "", "", "", 25., 1.09581085*^8, 351.873, 25.2, 
  4.803, 2.661, 7599.188, "", 370.437, 7.07, 7.8, 40.8, 78.463, 1., 71.23, 
  0.718}, {"PHL", "Asia", "Philippines", "2020-02-08", 3., 0., 0.286, 1., 0., 
  0.143, 0.027, 0., 0.003, 0.009, 0., 0.001, "", "", "", "", "", "", "", "", 
  "", "", "", "", "", "", "", "", "", "", "", "", "", "", "", "", "", "", "", 
  25., 1.09581085*^8, 351.873, 25.2, 4.803, 2.661, 7599.188, "", 370.437, 
  7.07, 7.8, 40.8, 78.463, 1., 71.23, 0.718}, {"PHL", "Asia", "Philippines", 
  "2020-02-09", 3., 0., 0.143, 1., 0., 0., 0.027, 0., 0.001, 0.009, 0., 0., 
  "", "", "", "", "", "", "", "", "", "", "", "", "", "", "", "", "", "", "", 
  "", "", "", "", "", "", "", "", 25., 1.09581085*^8, 351.873, 25.2, 4.803, 
  2.661, 7599.188, "", 370.437, 7.07, 7.8, 40.8, 78.463, 1., 71.23, 0.718}, 
 {"PHL", "Asia", "Philippines", "2020-02-10", 3., 0., 0.143, 1., 0., 0., 
  0.027, 0., 0.001, 0.009, 0., 0., "", "", "", "", "", "", "", "", "", "", 
  "", "", "", "", "", "", "", "", "", "", "", "", "", "", "", "", "", 25., 
  1.09581085*^8, 351.873, 25.2, 4.803, 2.661, 7599.188, "", 370.437, 7.07, 
  7.8, 40.8, 78.463, 1., 71.23, 0.718}, {"PHL", "Asia", "Philippines", 
  "2020-02-11", 3., 0., 0.143, 1., 0., 0., 0.027, 0., 0.001, 0.009, 0., 0., 
  "", "", "", "", "", "", "", "", "", "", "", "", "", "", "", "", "", "", "", 
  "", "", "", "", "", "", "", "", 25., 1.09581085*^8, 351.873, 25.2, 4.803, 
  2.661, 7599.188, "", 370.437, 7.07, 7.8, 40.8, 78.463, 1., 71.23, 0.718}, 
 {"PHL", "Asia", "Philippines", "2020-02-12", 3., 0., 0.143, 1., 0., 0., 
  0.027, 0., 0.001, 0.009, 0., 0., "", "", "", "", "", "", "", "", "", "", 
  "", "", "", "", "", "", "", "", "", "", "", "", "", "", "", "", "", 25., 
  1.09581085*^8, 351.873, 25.2, 4.803, 2.661, 7599.188, "", 370.437, 7.07, 
  7.8, 40.8, 78.463, 1., 71.23, 0.718}, {"PHL", "Asia", "Philippines", 
  "2020-02-13", 3., 0., 0.143, 1., 0., 0., 0.027, 0., 0.001, 0.009, 0., 0., 
  "", "", "", "", "", "", "", "", "", "", "", "", "", "", "", "", "", "", "", 
  "", "", "", "", "", "", "", "", 25., 1.09581085*^8, 351.873, 25.2, 4.803, 
  2.661, 7599.188, "", 370.437, 7.07, 7.8, 40.8, 78.463, 1., 71.23, 0.718}, 
 {"PHL", "Asia", "Philippines", "2020-02-14", 3., 0., 0., 1., 0., 0., 0.027, 
  0., 0., 0.009, 0., 0., "", "", "", "", "", "", "", "", "", "", "", "", "", 
  "", "", "", "", "", "", "", "", "", "", "", "", "", "", 25., 1.09581085*^8, 
  351.873, 25.2, 4.803, 2.661, 7599.188, "", 370.437, 7.07, 7.8, 40.8, 
  78.463, 1., 71.23, 0.718}, {"PHL", "Asia", "Philippines", "2020-02-15", 3., 
  0., 0., 1., 0., 0., 0.027, 0., 0., 0.009, 0., 0., "", "", "", "", "", "", 
  "", "", "", "", "", "", "", "", "", "", "", "", "", "", "", "", "", "", "", 
  "", "", 25., 1.09581085*^8, 351.873, 25.2, 4.803, 2.661, 7599.188, "", 
  370.437, 7.07, 7.8, 40.8, 78.463, 1., 71.23, 0.718}, 
 {"PHL", "Asia", "Philippines", "2020-02-16", 3., 0., 0., 1., 0., 0., 0.027, 
  0., 0., 0.009, 0., 0., "", "", "", "", "", "", "", "", "", "", "", "", "", 
  "", "", "", "", "", "", "", "", "", "", "", "", "", "", 25., 1.09581085*^8, 
  351.873, 25.2, 4.803, 2.661, 7599.188, "", 370.437, 7.07, 7.8, 40.8, 
  78.463, 1., 71.23, 0.718}, {"PHL", "Asia", "Philippines", "2020-02-17", 3., 
  0., 0., 1., 0., 0., 0.027, 0., 0., 0.009, 0., 0., "", "", "", "", "", "", 
  "", "", "", "", "", "", "", "", "", "", "", "", "", "", "", "", "", "", "", 
  "", "", 25., 1.09581085*^8, 351.873, 25.2, 4.803, 2.661, 7599.188, "", 
  370.437, 7.07, 7.8, 40.8, 78.463, 1., 71.23, 0.718}, 
 {"PHL", "Asia", "Philippines", "2020-02-18", 3., 0., 0., 1., 0., 0., 0.027, 
  0., 0., 0.009, 0., 0., "", "", "", "", "", "", "", "", "", "", "", "", "", 
  "", "", "", "", "", "", "", "", "", "", "", "", "", "", 25., 1.09581085*^8, 
  351.873, 25.2, 4.803, 2.661, 7599.188, "", 370.437, 7.07, 7.8, 40.8, 
  78.463, 1., 71.23, 0.718}, {"PHL", "Asia", "Philippines", "2020-02-19", 3., 
  0., 0., 1., 0., 0., 0.027, 0., 0., 0.009, 0., 0., "", "", "", "", "", "", 
  "", "", "", "", "", "", "", "", "", "", "", "", "", "", "", "", "", "", "", 
  "", "", 25., 1.09581085*^8, 351.873, 25.2, 4.803, 2.661, 7599.188, "", 
  370.437, 7.07, 7.8, 40.8, 78.463, 1., 71.23, 0.718}, 
 {"PHL", "Asia", "Philippines", "2020-02-20", 3., 0., 0., 1., 0., 0., 0.027, 
  0., 0., 0.009, 0., 0., "", "", "", "", "", "", "", "", "", "", "", "", "", 
  "", "", "", "", "", "", "", "", "", "", "", "", "", "", 25., 1.09581085*^8, 
  351.873, 25.2, 4.803, 2.661, 7599.188, "", 370.437, 7.07, 7.8, 40.8, 
  78.463, 1., 71.23, 0.718}, {"PHL", "Asia", "Philippines", "2020-02-21", 3., 
  0., 0., 1., 0., 0., 0.027, 0., 0., 0.009, 0., 0., "", "", "", "", "", "", 
  "", "", "", "", "", "", "", "", "", "", "", "", "", "", "", "", "", "", "", 
  "", "", 25., 1.09581085*^8, 351.873, 25.2, 4.803, 2.661, 7599.188, "", 
  370.437, 7.07, 7.8, 40.8, 78.463, 1., 71.23, 0.718}, 
 {"PHL", "Asia", "Philippines", "2020-02-22", 3., 0., 0., 1., 0., 0., 0.027, 
  0., 0., 0.009, 0., 0., "", "", "", "", "", "", "", "", "", "", "", "", "", 
  "", "", "", "", "", "", "", "", "", "", "", "", "", "", 25., 1.09581085*^8, 
  351.873, 25.2, 4.803, 2.661, 7599.188, "", 370.437, 7.07, 7.8, 40.8, 
  78.463, 1., 71.23, 0.718}, {"PHL", "Asia", "Philippines", "2020-02-23", 3., 
  0., 0., 1., 0., 0., 0.027, 0., 0., 0.009, 0., 0., "", "", "", "", "", "", 
  "", "", "", "", "", "", "", "", "", "", "", "", "", "", "", "", "", "", "", 
  "", "", 25., 1.09581085*^8, 351.873, 25.2, 4.803, 2.661, 7599.188, "", 
  370.437, 7.07, 7.8, 40.8, 78.463, 1., 71.23, 0.718}, 
 {"PHL", "Asia", "Philippines", "2020-02-24", 3., 0., 0., 1., 0., 0., 0.027, 
  0., 0., 0.009, 0., 0., "", "", "", "", "", "", "", "", "", "", "", "", "", 
  "", "", "", "", "", "", "", "", "", "", "", "", "", "", 25., 1.09581085*^8, 
  351.873, 25.2, 4.803, 2.661, 7599.188, "", 370.437, 7.07, 7.8, 40.8, 
  78.463, 1., 71.23, 0.718}, {"PHL", "Asia", "Philippines", "2020-02-25", 3., 
  0., 0., 1., 0., 0., 0.027, 0., 0., 0.009, 0., 0., "", "", "", "", "", "", 
  "", "", "", "", "", "", "", "", "", "", "", "", "", "", "", "", "", "", "", 
  "", "", 25., 1.09581085*^8, 351.873, 25.2, 4.803, 2.661, 7599.188, "", 
  370.437, 7.07, 7.8, 40.8, 78.463, 1., 71.23, 0.718}, 
 {"PHL", "Asia", "Philippines", "2020-02-26", 3., 0., 0., 1., 0., 0., 0.027, 
  0., 0., 0.009, 0., 0., "", "", "", "", "", "", "", "", "", "", "", "", "", 
  "", "", "", "", "", "", "", "", "", "", "", "", "", "", 25., 1.09581085*^8, 
  351.873, 25.2, 4.803, 2.661, 7599.188, "", 370.437, 7.07, 7.8, 40.8, 
  78.463, 1., 71.23, 0.718}, {"PHL", "Asia", "Philippines", "2020-02-27", 3., 
  0., 0., 1., 0., 0., 0.027, 0., 0., 0.009, 0., 0., "", "", "", "", "", "", 
  "", "", "", "", "", "", "", "", "", "", "", "", "", "", "", "", "", "", "", 
  "", "", 25., 1.09581085*^8, 351.873, 25.2, 4.803, 2.661, 7599.188, "", 
  370.437, 7.07, 7.8, 40.8, 78.463, 1., 71.23, 0.718}, 
 {"PHL", "Asia", "Philippines", "2020-02-28", 3., 0., 0., 1., 0., 0., 0.027, 
  0., 0., 0.009, 0., 0., "", "", "", "", "", "", "", "", "", "", "", "", "", 
  "", "", "", "", "", "", "", "", "", "", "", "", "", "", 25., 1.09581085*^8, 
  351.873, 25.2, 4.803, 2.661, 7599.188, "", 370.437, 7.07, 7.8, 40.8, 
  78.463, 1., 71.23, 0.718}, {"PHL", "Asia", "Philippines", "2020-02-29", 3., 
  0., 0., 1., 0., 0., 0.027, 0., 0., 0.009, 0., 0., "", "", "", "", "", "", 
  "", "", "", "", "", "", "", "", "", "", "", "", "", "", "", "", "", "", "", 
  "", "", 25., 1.09581085*^8, 351.873, 25.2, 4.803, 2.661, 7599.188, "", 
  370.437, 7.07, 7.8, 40.8, 78.463, 1., 71.23, 0.718}, 
 {"PHL", "Asia", "Philippines", "2020-03-01", 3., 0., 0., 1., 0., 0., 0.027, 
  0., 0., 0.009, 0., 0., "", "", "", "", "", "", "", "", "", "", "", "", "", 
  "", "", "", "", "", "", "", "", "", "", "", "", "", "", 25., 1.09581085*^8, 
  351.873, 25.2, 4.803, 2.661, 7599.188, "", 370.437, 7.07, 7.8, 40.8, 
  78.463, 1., 71.23, 0.718}, {"PHL", "Asia", "Philippines", "2020-03-02", 3., 
  0., 0., 1., 0., 0., 0.027, 0., 0., 0.009, 0., 0., "", "", "", "", "", "", 
  "", "", "", "", "", "", "", "", "", "", "", "", "", "", "", "", "", "", "", 
  "", "", 25., 1.09581085*^8, 351.873, 25.2, 4.803, 2.661, 7599.188, "", 
  370.437, 7.07, 7.8, 40.8, 78.463, 1., 71.23, 0.718}, 
 {"PHL", "Asia", "Philippines", "2020-03-03", 3., 0., 0., 1., 0., 0., 0.027, 
  0., 0., 0.009, 0., 0., "", "", "", "", "", "", "", "", "", "", "", "", "", 
  "", "", "", "", "", "", "", "", "", "", "", "", "", "", 25., 1.09581085*^8, 
  351.873, 25.2, 4.803, 2.661, 7599.188, "", 370.437, 7.07, 7.8, 40.8, 
  78.463, 1., 71.23, 0.718}, {"PHL", "Asia", "Philippines", "2020-03-04", 3., 
  0., 0., 1., 0., 0., 0.027, 0., 0., 0.009, 0., 0., "", "", "", "", "", "", 
  "", "", "", "", "", "", "", "", "", "", "", "", "", "", "", "", "", "", "", 
  "", "", 25., 1.09581085*^8, 351.873, 25.2, 4.803, 2.661, 7599.188, "", 
  370.437, 7.07, 7.8, 40.8, 78.463, 1., 71.23, 0.718}, 
 {"PHL", "Asia", "Philippines", "2020-03-05", 3., 0., 0., 1., 0., 0., 0.027, 
  0., 0., 0.009, 0., 0., "", "", "", "", "", "", "", "", "", "", "", "", "", 
  "", "", "", "", "", "", "", "", "", "", "", "", "", "", 25., 1.09581085*^8, 
  351.873, 25.2, 4.803, 2.661, 7599.188, "", 370.437, 7.07, 7.8, 40.8, 
  78.463, 1., 71.23, 0.718}, {"PHL", "Asia", "Philippines", "2020-03-06", 5., 
  2., 0.286, 1., 0., 0., 0.046, 0.018, 0.003, 0.009, 0., 0., "", "", "", "", 
  "", "", "", "", "", "", "", "", "", "", "", "", "", "", "", "", "", "", "", 
  "", "", "", "", 25., 1.09581085*^8, 351.873, 25.2, 4.803, 2.661, 7599.188, 
  "", 370.437, 7.07, 7.8, 40.8, 78.463, 1., 71.23, 0.718}, 
 {"PHL", "Asia", "Philippines", "2020-03-07", 6., 1., 0.429, 1., 0., 0., 
  0.055, 0.009, 0.004, 0.009, 0., 0., "", "", "", "", "", "", "", "", "", "", 
  "", "", "", "", "", "", "", "", "", "", "", "", "", "", "", "", "", 25., 
  1.09581085*^8, 351.873, 25.2, 4.803, 2.661, 7599.188, "", 370.437, 7.07, 
  7.8, 40.8, 78.463, 1., 71.23, 0.718}, {"PHL", "Asia", "Philippines", 
  "2020-03-08", 10., 4., 1., 1., 0., 0., 0.091, 0.037, 0.009, 0.009, 0., 0., 
  "", "", "", "", "", "", "", "", "", "", "", "", "", "", "", "", "", "", "", 
  "", "", "", "", "", "", "", "", 25., 1.09581085*^8, 351.873, 25.2, 4.803, 
  2.661, 7599.188, "", 370.437, 7.07, 7.8, 40.8, 78.463, 1., 71.23, 0.718}, 
 {"PHL", "Asia", "Philippines", "2020-03-09", 20., 10., 2.429, 1., 0., 0., 
  0.183, 0.091, 0.022, 0.009, 0., 0., "", "", "", "", "", "", "", "", "", "", 
  "", "", "", "", "", "", "", "", "", "", "", "", "", "", "", "", "", 25., 
  1.09581085*^8, 351.873, 25.2, 4.803, 2.661, 7599.188, "", 370.437, 7.07, 
  7.8, 40.8, 78.463, 1., 71.23, 0.718}, {"PHL", "Asia", "Philippines", 
  "2020-03-10", 33., 13., 4.286, 1., 0., 0., 0.301, 0.119, 0.039, 0.009, 0., 
  0., "", "", "", "", "", "", "", "", "", "", "", "", "", "", "", "", "", "", 
  "", "", "", "", "", "", "", "", "", 34.26, 1.09581085*^8, 351.873, 25.2, 
  4.803, 2.661, 7599.188, "", 370.437, 7.07, 7.8, 40.8, 78.463, 1., 71.23, 
  0.718}, {"PHL", "Asia", "Philippines", "2020-03-11", 49., 16., 6.571, 1., 
  0., 0., 0.447, 0.146, 0.06, 0.009, 0., 0., "", "", "", "", "", "", "", "", 
  "", "", "", "", "", "", "", "", "", "", "", "", "", "", "", "", "", "", "", 
  34.26, 1.09581085*^8, 351.873, 25.2, 4.803, 2.661, 7599.188, "", 370.437, 
  7.07, 7.8, 40.8, 78.463, 1., 71.23, 0.718}, {"PHL", "Asia", "Philippines", 
  "2020-03-12", 52., 3., 7., 2., 1., 0.143, 0.475, 0.027, 0.064, 0.018, 
  0.009, 0.001, "", "", "", "", "", "", "", "", "", "", "", "", "", "", "", 
  "", "", "", "", "", "", "", "", "", "", "", "", 34.26, 1.09581085*^8, 
  351.873, 25.2, 4.803, 2.661, 7599.188, "", 370.437, 7.07, 7.8, 40.8, 
  78.463, 1., 71.23, 0.718}, {"PHL", "Asia", "Philippines", "2020-03-13", 
  64., 12., 8.429, 5., 3., 0.571, 0.584, 0.11, 0.077, 0.046, 0.027, 0.005, 
  "", "", "", "", "", "", "", "", "", "", "", "", "", "", "", "", "", "", "", 
  "", "", "", "", "", "", "", "", 34.26, 1.09581085*^8, 351.873, 25.2, 4.803, 
  2.661, 7599.188, "", 370.437, 7.07, 7.8, 40.8, 78.463, 1., 71.23, 0.718}, 
 {"PHL", "Asia", "Philippines", "2020-03-14", 111., 47., 15., 8., 3., 1., 
  1.013, 0.429, 0.137, 0.073, 0.027, 0.009, "", "", "", "", "", "", "", "", 
  "", "", "", "", "", "", "", "", "", "", "", "", "", "", "", "", "", "", "", 
  34.26, 1.09581085*^8, 351.873, 25.2, 4.803, 2.661, 7599.188, "", 370.437, 
  7.07, 7.8, 40.8, 78.463, 1., 71.23, 0.718}, {"PHL", "Asia", "Philippines", 
  "2020-03-15", 140., 29., 18.571, 11., 3., 1.429, 1.278, 0.265, 0.169, 0.1, 
  0.027, 0.013, 1.61, "", "", "", "", "", "", "", "", "", "", "", "", "", "", 
  "", "", "", "", "", "", "", "", "", "", "", "", 75., 1.09581085*^8, 
  351.873, 25.2, 4.803, 2.661, 7599.188, "", 370.437, 7.07, 7.8, 40.8, 
  78.463, 1., 71.23, 0.718}, {"PHL", "Asia", "Philippines", "2020-03-16", 
  142., 2., 17.429, 12., 1., 1.571, 1.296, 0.018, 0.159, 0.11, 0.009, 0.014, 
  1.61, "", "", "", "", "", "", "", "", "", "", "", "", "", "", "", "", "", 
  "", "", "", "", "", "", "", "", "", 75., 1.09581085*^8, 351.873, 25.2, 
  4.803, 2.661, 7599.188, "", 370.437, 7.07, 7.8, 40.8, 78.463, 1., 71.23, 
  0.718}, {"PHL", "Asia", "Philippines", "2020-03-17", 187., 45., 22., 12., 
  0., 1.571, 1.706, 0.411, 0.201, 0.11, 0., 0.014, 1.68, "", "", "", "", "", 
  "", "", "", "", "", "", "", "", "", "", "", "", "", "", "", "", "", "", "", 
  "", "", 75., 1.09581085*^8, 351.873, 25.2, 4.803, 2.661, 7599.188, "", 
  370.437, 7.07, 7.8, 40.8, 78.463, 1., 71.23, 0.718}, 
 {"PHL", "Asia", "Philippines", "2020-03-18", 202., 15., 21.857, 19., 7., 
  2.571, 1.843, 0.137, 0.199, 0.173, 0.064, 0.023, 1.72, "", "", "", "", "", 
  "", "", "", "", "", "", "", "", "", "", "", "", "", "", "", "", "", "", "", 
  "", "", 97.22, 1.09581085*^8, 351.873, 25.2, 4.803, 2.661, 7599.188, "", 
  370.437, 7.07, 7.8, 40.8, 78.463, 1., 71.23, 0.718}, 
 {"PHL", "Asia", "Philippines", "2020-03-19", 217., 15., 23.571, 17., -2., 
  2.143, 1.98, 0.137, 0.215, 0.155, -0.018, 0.02, 1.8, "", "", "", "", "", 
  "", "", "", "", "", "", "", "", "", "", "", "", "", "", "", "", "", "", "", 
  "", "", 97.22, 1.09581085*^8, 351.873, 25.2, 4.803, 2.661, 7599.188, "", 
  370.437, 7.07, 7.8, 40.8, 78.463, 1., 71.23, 0.718}, 
 {"PHL", "Asia", "Philippines", "2020-03-20", 230., 13., 23.714, 18., 1., 
  1.857, 2.099, 0.119, 0.216, 0.164, 0.009, 0.017, 1.92, "", "", "", "", "", 
  "", "", "", "", "", "", "", "", "", "", "", "", "", "", "", "", "", "", "", 
  "", "", 97.22, 1.09581085*^8, 351.873, 25.2, 4.803, 2.661, 7599.188, "", 
  370.437, 7.07, 7.8, 40.8, 78.463, 1., 71.23, 0.718}, 
 {"PHL", "Asia", "Philippines", "2020-03-21", 307., 77., 28., 19., 1., 1.571, 
  2.802, 0.703, 0.256, 0.173, 0.009, 0.014, 2.1, "", "", "", "", "", "", "", 
  "", "", "", "", "", "", "", "", "", "", "", "", "", "", "", "", "", "", "", 
  97.22, 1.09581085*^8, 351.873, 25.2, 4.803, 2.661, 7599.188, "", 370.437, 
  7.07, 7.8, 40.8, 78.463, 1., 71.23, 0.718}, {"PHL", "Asia", "Philippines", 
  "2020-03-22", 380., 73., 34.286, 25., 6., 2., 3.468, 0.666, 0.313, 0.228, 
  0.055, 0.018, 2.17, "", "", "", "", "", "", "", "", "", "", "", "", "", "", 
  "", "", "", "", "", "", "", "", "", "", "", "", 100., 1.09581085*^8, 
  351.873, 25.2, 4.803, 2.661, 7599.188, "", 370.437, 7.07, 7.8, 40.8, 
  78.463, 1., 71.23, 0.718}, {"PHL", "Asia", "Philippines", "2020-03-23", 
  462., 82., 45.714, 33., 8., 3., 4.216, 0.748, 0.417, 0.301, 0.073, 0.027, 
  2.22, "", "", "", "", "", "", "", "", "", "", "", "", "", "", "", "", "", 
  "", "", "", "", "", "", "", "", "", 100., 1.09581085*^8, 351.873, 25.2, 
  4.803, 2.661, 7599.188, "", 370.437, 7.07, 7.8, 40.8, 78.463, 1., 71.23, 
  0.718}, {"PHL", "Asia", "Philippines", "2020-03-24", 552., 90., 52.143, 
  35., 2., 3.286, 5.037, 0.821, 0.476, 0.319, 0.018, 0.03, 2.19, "", "", "", 
  "", "", "", "", "", "", "", "", "", "", "", "", "", "", "", "", "", "", "", 
  "", "", "", "", 100., 1.09581085*^8, 351.873, 25.2, 4.803, 2.661, 7599.188, 
  "", 370.437, 7.07, 7.8, 40.8, 78.463, 1., 71.23, 0.718}, 
 {"PHL", "Asia", "Philippines", "2020-03-25", 636., 84., 62., 38., 3., 2.714, 
  5.804, 0.767, 0.566, 0.347, 0.027, 0.025, 2.22, "", "", "", "", "", "", "", 
  "", "", "", "", "", "", "", "", "", "", "", "", "", "", "", "", "", "", "", 
  100., 1.09581085*^8, 351.873, 25.2, 4.803, 2.661, 7599.188, "", 370.437, 
  7.07, 7.8, 40.8, 78.463, 1., 71.23, 0.718}, {"PHL", "Asia", "Philippines", 
  "2020-03-26", 707., 71., 70., 45., 7., 4., 6.452, 0.648, 0.639, 0.411, 
  0.064, 0.037, 2.25, "", "", "", "", "", "", "", "", "", "", "", "", "", "", 
  "", "", "", "", "", "", "", "", "", "", "", "", 100., 1.09581085*^8, 
  351.873, 25.2, 4.803, 2.661, 7599.188, "", 370.437, 7.07, 7.8, 40.8, 
  78.463, 1., 71.23, 0.718}, {"PHL", "Asia", "Philippines", "2020-03-27", 
  803., 96., 81.857, 54., 9., 5.143, 7.328, 0.876, 0.747, 0.493, 0.082, 
  0.047, 2.32, "", "", "", "", "", "", "", "", "", "", "", "", "", "", "", 
  "", "", "", "", "", "", "", "", "", "", "", 100., 1.09581085*^8, 351.873, 
  25.2, 4.803, 2.661, 7599.188, "", 370.437, 7.07, 7.8, 40.8, 78.463, 1., 
  71.23, 0.718}, {"PHL", "Asia", "Philippines", "2020-03-28", 1075., 272., 
  109.714, 68., 14., 7., 9.81, 2.482, 1.001, 0.621, 0.128, 0.064, 2.39, "", 
  "", "", "", "", "", "", "", "", "", "", "", "", "", "", "", "", "", "", "", 
  "", "", "", "", "", "", 100., 1.09581085*^8, 351.873, 25.2, 4.803, 2.661, 
  7599.188, "", 370.437, 7.07, 7.8, 40.8, 78.463, 1., 71.23, 0.718}, 
 {"PHL", "Asia", "Philippines", "2020-03-29", 1418., 343., 148.286, 71., 3., 
  6.571, 12.94, 3.13, 1.353, 0.648, 0.027, 0.06, 2.36, "", "", "", "", "", 
  "", "", "", "", "", "", "", "", "", "", "", "", "", "", "", "", "", "", "", 
  "", "", 100., 1.09581085*^8, 351.873, 25.2, 4.803, 2.661, 7599.188, "", 
  370.437, 7.07, 7.8, 40.8, 78.463, 1., 71.23, 0.718}, 
 {"PHL", "Asia", "Philippines", "2020-03-30", 1546., 128., 154.857, 78., 7., 
  6.429, 14.108, 1.168, 1.413, 0.712, 0.064, 0.059, 2.22, "", "", "", "", "", 
  "", "", "", "", "", "", "", "", "", "", "", "", "", "", "", "", "", "", "", 
  "", "", 100., 1.09581085*^8, 351.873, 25.2, 4.803, 2.661, 7599.188, "", 
  370.437, 7.07, 7.8, 40.8, 78.463, 1., 71.23, 0.718}, 
 {"PHL", "Asia", "Philippines", "2020-03-31", 2084., 538., 218.857, 88., 10., 
  7.571, 19.018, 4.91, 1.997, 0.803, 0.091, 0.069, 2.16, "", "", "", "", "", 
  "", "", "", "", "", "", "", "", "", "", "", "", "", "", "", "", "", "", "", 
  "", "", 100., 1.09581085*^8, 351.873, 25.2, 4.803, 2.661, 7599.188, "", 
  370.437, 7.07, 7.8, 40.8, 78.463, 1., 71.23, 0.718}, 
 {"PHL", "Asia", "Philippines", "2020-04-01", 2311., 227., 239.286, 96., 8., 
  8.286, 21.089, 2.072, 2.184, 0.876, 0.073, 0.076, 1.96, "", "", "", "", "", 
  "", "", "", "", "", "", "", "", "", "", "", "", "", "", "", "", "", "", "", 
  "", "", 100., 1.09581085*^8, 351.873, 25.2, 4.803, 2.661, 7599.188, "", 
  370.437, 7.07, 7.8, 40.8, 78.463, 1., 71.23, 0.718}, 
 {"PHL", "Asia", "Philippines", "2020-04-02", 2633., 322., 275.143, 107., 
  11., 8.857, 24.028, 2.938, 2.511, 0.976, 0.1, 0.081, 1.78, "", "", "", "", 
  "", "", "", "", "", "", "", "", "", "", "", "", "", "", "", "", "", "", "", 
  "", "", "", 100., 1.09581085*^8, 351.873, 25.2, 4.803, 2.661, 7599.188, "", 
  370.437, 7.07, 7.8, 40.8, 78.463, 1., 71.23, 0.718}, 
 {"PHL", "Asia", "Philippines", "2020-04-03", 3018., 385., 316.429, 136., 
  29., 11.714, 27.541, 3.513, 2.888, 1.241, 0.265, 0.107, 1.59, "", "", "", 
  "", "", "", "", "", "", 20276., 0.185, "", "", "", "", "", "people tested", 
  "", "", "", "", "", "", "", "", "", 100., 1.09581085*^8, 351.873, 25.2, 
  4.803, 2.661, 7599.188, "", 370.437, 7.07, 7.8, 40.8, 78.463, 1., 71.23, 
  0.718}, {"PHL", "Asia", "Philippines", "2020-04-04", 3094., 76., 288.429, 
  144., 8., 10.857, 28.235, 0.694, 2.632, 1.314, 0.073, 0.099, 1.35, "", "", 
  "", "", "", "", "", "", 2407., 22683., 0.207, 0.022, "", "", "", "", 
  "people tested", "", "", "", "", "", "", "", "", "", 100., 1.09581085*^8, 
  351.873, 25.2, 4.803, 2.661, 7599.188, "", 370.437, 7.07, 7.8, 40.8, 
  78.463, 1., 71.23, 0.718}, {"PHL", "Asia", "Philippines", "2020-04-05", 
  3246., 152., 261.143, 152., 8., 11.571, 29.622, 1.387, 2.383, 1.387, 0.073, 
  0.106, 1.25, "", "", "", "", "", "", "", "", 344., 23027., 0.21, 0.003, "", 
  "", "", "", "people tested", "", "", "", "", "", "", "", "", "", 100., 
  1.09581085*^8, 351.873, 25.2, 4.803, 2.661, 7599.188, "", 370.437, 7.07, 
  7.8, 40.8, 78.463, 1., 71.23, 0.718}, {"PHL", "Asia", "Philippines", 
  "2020-04-06", 3660., 414., 302., 163., 11., 12.143, 33.4, 3.778, 2.756, 
  1.487, 0.1, 0.111, 1.22, "", "", "", "", "", "", "", "", 1700., 24727., 
  0.226, 0.016, "", "", "", "", "people tested", "", "", "", "", "", "", "", 
  "", "", 100., 1.09581085*^8, 351.873, 25.2, 4.803, 2.661, 7599.188, "", 
  370.437, 7.07, 7.8, 40.8, 78.463, 1., 71.23, 0.718}, 
 {"PHL", "Asia", "Philippines", "2020-04-07", 3764., 104., 240., 177., 14., 
  12.714, 34.349, 0.949, 2.19, 1.615, 0.128, 0.116, 1.11, "", "", "", "", "", 
  "", "", "", 1685., 26412., 0.241, 0.015, "", "", "", "", "people tested", 
  "", "", "", "", "", "", "", "", "", 100., 1.09581085*^8, 351.873, 25.2, 
  4.803, 2.661, 7599.188, "", 370.437, 7.07, 7.8, 40.8, 78.463, 1., 71.23, 
  0.718}, {"PHL", "Asia", "Philippines", "2020-04-08", 3870., 106., 222.714, 
  182., 5., 12.286, 35.316, 0.967, 2.032, 1.661, 0.046, 0.112, 1.08, "", "", 
  "", "", "", "", "", "", 3125., 29537., 0.27, 0.029, "", "", "", "", 
  "people tested", "", "", "", "", "", "", "", "", "", 100., 1.09581085*^8, 
  351.873, 25.2, 4.803, 2.661, 7599.188, "", 370.437, 7.07, 7.8, 40.8, 
  78.463, 1., 71.23, 0.718}, {"PHL", "Asia", "Philippines", "2020-04-09", 
  4076., 206., 206.143, 203., 21., 13.714, 37.196, 1.88, 1.881, 1.853, 0.192, 
  0.125, 1.07, "", "", "", "", "", "", "", "", 1989., 31526., 0.288, 0.018, 
  "", "", "", "", "people tested", "", "", "", "", "", "", "", "", "", 100., 
  1.09581085*^8, 351.873, 25.2, 4.803, 2.661, 7599.188, "", 370.437, 7.07, 
  7.8, 40.8, 78.463, 1., 71.23, 0.718}, {"PHL", "Asia", "Philippines", 
  "2020-04-10", 4195., 119., 168.143, 221., 18., 12.143, 38.282, 1.086, 
  1.534, 2.017, 0.164, 0.111, 1.05, "", "", "", "", "", "", "", "", 1244., 
  32770., 0.299, 0.011, 1785., 0.016, 0.094, 10.6, "people tested", "", "", 
  "", "", "", "", "", "", "", 100., 1.09581085*^8, 351.873, 25.2, 4.803, 
  2.661, 7599.188, "", 370.437, 7.07, 7.8, 40.8, 78.463, 1., 71.23, 0.718}, 
 {"PHL", "Asia", "Philippines", "2020-04-11", 4428., 233., 190.571, 247., 
  26., 14.714, 40.408, 2.126, 1.739, 2.254, 0.237, 0.134, 1.06, "", "", "", 
  "", "", "", "", "", 1302., 34072., 0.311, 0.012, 1627., 0.015, 0.117, 8.5, 
  "people tested", "", "", "", "", "", "", "", "", "", 100., 1.09581085*^8, 
  351.873, 25.2, 4.803, 2.661, 7599.188, "", 370.437, 7.07, 7.8, 40.8, 
  78.463, 1., 71.23, 0.718}, {"PHL", "Asia", "Philippines", "2020-04-12", 
  4648., 220., 200.286, 297., 50., 20.714, 42.416, 2.008, 1.828, 2.71, 0.456, 
  0.189, 1.08, "", "", "", "", "", "", "", "", 1710., 35782., 0.327, 0.016, 
  1822., 0.017, 0.11, 9.1, "people tested", "", "", "", "", "", "", "", "", 
  "", 100., 1.09581085*^8, 351.873, 25.2, 4.803, 2.661, 7599.188, "", 
  370.437, 7.07, 7.8, 40.8, 78.463, 1., 71.23, 0.718}, 
 {"PHL", "Asia", "Philippines", "2020-04-13", 4932., 284., 181.714, 315., 
  18., 21.714, 45.008, 2.592, 1.658, 2.875, 0.164, 0.198, 1.1, "", "", "", 
  "", "", "", "", "", 2387., 38169., 0.348, 0.022, 1920., 0.018, 0.095, 10.6, 
  "people tested", "", "", "", "", "", "", "", "", "", 100., 1.09581085*^8, 
  351.873, 25.2, 4.803, 2.661, 7599.188, "", 370.437, 7.07, 7.8, 40.8, 
  78.463, 1., 71.23, 0.718}, {"PHL", "Asia", "Philippines", "2020-04-14", 
  5223., 291., 208.429, 335., 20., 22.571, 47.663, 2.656, 1.902, 3.057, 
  0.183, 0.206, 1.1, "", "", "", "", "", "", "", "", 1829., 39998., 0.365, 
  0.017, 1941., 0.018, 0.107, 9.3, "people tested", "", "", "", "", "", "", 
  "", "", "", 100., 1.09581085*^8, 351.873, 25.2, 4.803, 2.661, 7599.188, "", 
  370.437, 7.07, 7.8, 40.8, 78.463, 1., 71.23, 0.718}, 
 {"PHL", "Asia", "Philippines", "2020-04-15", 5453., 230., 226.143, 349., 
  14., 23.857, 49.762, 2.099, 2.064, 3.185, 0.128, 0.218, 1.08, "", "", "", 
  "", "", "", "", "", 2625., 42623., 0.389, 0.024, 1869., 0.017, 0.121, 8.3, 
  "people tested", "", "", "", "", "", "", "", "", "", 100., 1.09581085*^8, 
  351.873, 25.2, 4.803, 2.661, 7599.188, "", 370.437, 7.07, 7.8, 40.8, 
  78.463, 1., 71.23, 0.718}, {"PHL", "Asia", "Philippines", "2020-04-16", 
  5660., 207., 226.286, 362., 13., 22.714, 51.651, 1.889, 2.065, 3.303, 
  0.119, 0.207, 1.04, "", "", "", "", "", "", "", "", 3490., 46113., 0.421, 
  0.032, 2084., 0.019, 0.109, 9.2, "people tested", "", "", "", "", "", "", 
  "", "", "", 100., 1.09581085*^8, 351.873, 25.2, 4.803, 2.661, 7599.188, "", 
  370.437, 7.07, 7.8, 40.8, 78.463, 1., 71.23, 0.718}, 
 {"PHL", "Asia", "Philippines", "2020-04-17", 5878., 218., 240.429, 387., 
  25., 23.714, 53.641, 1.989, 2.194, 3.532, 0.228, 0.216, 1.01, "", "", "", 
  "", "", "", "", "", 3421., 49534., 0.452, 0.031, 2395., 0.022, 0.1, 10., 
  "people tested", "", "", "", "", "", "", "", "", "", 100., 1.09581085*^8, 
  351.873, 25.2, 4.803, 2.661, 7599.188, "", 370.437, 7.07, 7.8, 40.8, 
  78.463, 1., 71.23, 0.718}, {"PHL", "Asia", "Philippines", "2020-04-18", 
  6087., 209., 237., 397., 10., 21.429, 55.548, 1.907, 2.163, 3.623, 0.091, 
  0.196, 0.97, "", "", "", "", "", "", "", "", 3657., 53191., 0.485, 0.033, 
  2731., 0.025, 0.087, 11.5, "people tested", "", "", "", "", "", "", "", "", 
  "", 100., 1.09581085*^8, 351.873, 25.2, 4.803, 2.661, 7599.188, "", 
  370.437, 7.07, 7.8, 40.8, 78.463, 1., 71.23, 0.718}, 
 {"PHL", "Asia", "Philippines", "2020-04-19", 6259., 172., 230.143, 409., 
  12., 16., 57.118, 1.57, 2.1, 3.732, 0.11, 0.146, 0.93, "", "", "", "", "", 
  "", "", "", 2317., 55508., 0.507, 0.021, 2818., 0.026, 0.082, 12.2, 
  "people tested", "", "", "", "", "", "", "", "", "", 100., 1.09581085*^8, 
  351.873, 25.2, 4.803, 2.661, 7599.188, "", 370.437, 7.07, 7.8, 40.8, 
  78.463, 1., 71.23, 0.718}, {"PHL", "Asia", "Philippines", "2020-04-20", 
  6459., 200., 218.143, 428., 19., 16.143, 58.943, 1.825, 1.991, 3.906, 
  0.173, 0.147, 0.93, "", "", "", "", "", "", "", "", 2323., 57831., 0.528, 
  0.021, 2809., 0.026, 0.078, 12.9, "people tested", "", "", "", "", "", "", 
  "", "", "", 100., 1.09581085*^8, 351.873, 25.2, 4.803, 2.661, 7599.188, "", 
  370.437, 7.07, 7.8, 40.8, 78.463, 1., 71.23, 0.718}, 
 {"PHL", "Asia", "Philippines", "2020-04-21", 6599., 140., 196.571, 437., 9., 
  14.571, 60.22, 1.278, 1.794, 3.988, 0.082, 0.133, 0.93, "", "", "", "", "", 
  "", "", "", 2870., 60701., 0.554, 0.026, 2958., 0.027, 0.066, 15., 
  "people tested", "", "", "", "", "", "", "", "", "", 100., 1.09581085*^8, 
  351.873, 25.2, 4.803, 2.661, 7599.188, "", 370.437, 7.07, 7.8, 40.8, 
  78.463, 1., 71.23, 0.718}, {"PHL", "Asia", "Philippines", "2020-04-22", 
  6710., 111., 179.571, 446., 9., 13.857, 61.233, 1.013, 1.639, 4.07, 0.082, 
  0.126, 0.95, "", "", "", "", "", "", "", "", 3620., 64321., 0.587, 0.033, 
  3100., 0.028, 0.058, 17.3, "people tested", "", "", "", "", "", "", "", "", 
  "", 100., 1.09581085*^8, 351.873, 25.2, 4.803, 2.661, 7599.188, "", 
  370.437, 7.07, 7.8, 40.8, 78.463, 1., 71.23, 0.718}, 
 {"PHL", "Asia", "Philippines", "2020-04-23", 6981., 271., 188.714, 462., 
  16., 14.286, 63.706, 2.473, 1.722, 4.216, 0.146, 0.13, 1., "", "", "", "", 
  "", "", "", "", 3726., 68047., 0.621, 0.034, 3133., 0.029, 0.06, 16.6, 
  "people tested", "", "", "", "", "", "", "", "", "", 100., 1.09581085*^8, 
  351.873, 25.2, 4.803, 2.661, 7599.188, "", 370.437, 7.07, 7.8, 40.8, 
  78.463, 1., 71.23, 0.718}, {"PHL", "Asia", "Philippines", "2020-04-24", 
  7192., 211., 187.714, 477., 15., 12.857, 65.632, 1.926, 1.713, 4.353, 
  0.137, 0.117, 1.01, "", "", "", "", "", "", "", "", 4167., 72214., 0.659, 
  0.038, 3240., 0.03, 0.058, 17.3, "people tested", "", "", "", "", "", "", 
  "", "", "", 100., 1.09581085*^8, 351.873, 25.2, 4.803, 2.661, 7599.188, "", 
  370.437, 7.07, 7.8, 40.8, 78.463, 1., 71.23, 0.718}, 
 {"PHL", "Asia", "Philippines", "2020-04-25", 7294., 102., 172.429, 494., 
  17., 13.857, 66.563, 0.931, 1.574, 4.508, 0.155, 0.126, 1.01, "", "", "", 
  "", "", "", "", "", 4417., 76631., 0.699, 0.04, 3349., 0.031, 0.051, 19.4, 
  "people tested", "", "", "", "", "", "", "", "", "", 100., 1.09581085*^8, 
  351.873, 25.2, 4.803, 2.661, 7599.188, "", 370.437, 7.07, 7.8, 40.8, 
  78.463, 1., 71.23, 0.718}, {"PHL", "Asia", "Philippines", "2020-04-26", 
  7579., 285., 188.571, 501., 7., 13.143, 69.163, 2.601, 1.721, 4.572, 0.064, 
  0.12, 1.04, "", "", "", "", "", "", "", "", 3876., 80507., 0.735, 0.035, 
  3571., 0.033, 0.053, 18.9, "people tested", "", "", "", "", "", "", "", "", 
  "", 100., 1.09581085*^8, 351.873, 25.2, 4.803, 2.661, 7599.188, "", 
  370.437, 7.07, 7.8, 40.8, 78.463, 1., 71.23, 0.718}, 
 {"PHL", "Asia", "Philippines", "2020-04-27", 7777., 198., 188.286, 511., 
  10., 11.857, 70.97, 1.807, 1.718, 4.663, 0.091, 0.108, 1.05, "", "", "", 
  "", "", "", "", "", 4428., 84935., 0.775, 0.04, 3872., 0.035, 0.049, 20.6, 
  "people tested", "", "", "", "", "", "", "", "", "", 100., 1.09581085*^8, 
  351.873, 25.2, 4.803, 2.661, 7599.188, "", 370.437, 7.07, 7.8, 40.8, 
  78.463, 1., 71.23, 0.718}, {"PHL", "Asia", "Philippines", "2020-04-28", 
  7958., 181., 194.143, 530., 19., 13.286, 72.622, 1.652, 1.772, 4.837, 
  0.173, 0.121, 1.08, "", "", "", "", "", "", "", "", 4434., 89369., 0.816, 
  0.04, 4095., 0.037, 0.047, 21.1, "people tested", "", "", "", "", "", "", 
  "", "", "", 100., 1.09581085*^8, 351.873, 25.2, 4.803, 2.661, 7599.188, "", 
  370.437, 7.07, 7.8, 40.8, 78.463, 1., 71.23, 0.718}, 
 {"PHL", "Asia", "Philippines", "2020-04-29", 8212., 254., 214.571, 558., 
  28., 16., 74.94, 2.318, 1.958, 5.092, 0.256, 0.146, 1.11, "", "", "", "", 
  "", "", "", "", 5019., 94388., 0.861, 0.046, 4295., 0.039, 0.05, 20., 
  "people tested", "", "", "", "", "", "", "", "", "", 100., 1.09581085*^8, 
  351.873, 25.2, 4.803, 2.661, 7599.188, "", 370.437, 7.07, 7.8, 40.8, 
  78.463, 1., 71.23, 0.718}, {"PHL", "Asia", "Philippines", "2020-04-30", 
  8488., 276., 215.286, 568., 10., 15.143, 77.459, 2.519, 1.965, 5.183, 
  0.091, 0.138, 1.12, "", "", "", "", "", "", "", "", 4802., 99190., 0.905, 
  0.044, 4449., 0.041, 0.048, 20.7, "people tested", "", "", "", "", "", "", 
  "", "", "", 100., 1.09581085*^8, 351.873, 25.2, 4.803, 2.661, 7599.188, "", 
  370.437, 7.07, 7.8, 40.8, 78.463, 1., 71.23, 0.718}, 
 {"PHL", "Asia", "Philippines", "2020-05-01", 8772., 284., 225.714, 579., 
  11., 14.571, 80.05, 2.592, 2.06, 5.284, 0.1, 0.133, 1.12, "", "", "", "", 
  "", "", "", "", 3932., 103122., 0.941, 0.036, 4415., 0.04, 0.051, 19.6, 
  "people tested", "", "", "", "", "", "", "", "", "", 96.3, 1.09581085*^8, 
  351.873, 25.2, 4.803, 2.661, 7599.188, "", 370.437, 7.07, 7.8, 40.8, 
  78.463, 1., 71.23, 0.718}, {"PHL", "Asia", "Philippines", "2020-05-02", 
  8928., 156., 233.429, 603., 24., 15.571, 81.474, 1.424, 2.13, 5.503, 0.219, 
  0.142, 1.1, "", "", "", "", "", "", "", "", 5208., 108330., 0.989, 0.048, 
  4528., 0.041, 0.052, 19.4, "people tested", "", "", "", "", "", "", "", "", 
  "", 96.3, 1.09581085*^8, 351.873, 25.2, 4.803, 2.661, 7599.188, "", 
  370.437, 7.07, 7.8, 40.8, 78.463, 1., 71.23, 0.718}, 
 {"PHL", "Asia", "Philippines", "2020-05-03", 9223., 295., 234.857, 607., 4., 
  15.143, 84.166, 2.692, 2.143, 5.539, 0.037, 0.138, 1.1, "", "", "", "", "", 
  "", "", "", 4487., 112817., 1.03, 0.041, 4616., 0.042, 0.051, 19.7, 
  "people tested", "", "", "", "", "", "", "", "", "", 96.3, 1.09581085*^8, 
  351.873, 25.2, 4.803, 2.661, 7599.188, "", 370.437, 7.07, 7.8, 40.8, 
  78.463, 1., 71.23, 0.718}, {"PHL", "Asia", "Philippines", "2020-05-04", 
  9485., 262., 244., 623., 16., 16., 86.557, 2.391, 2.227, 5.685, 0.146, 
  0.146, 1.09, "", "", "", "", "", "", "", "", 5464., 118281., 1.079, 0.05, 
  4764., 0.043, 0.051, 19.5, "people tested", "", "", "", "", "", "", "", "", 
  "", 96.3, 1.09581085*^8, 351.873, 25.2, 4.803, 2.661, 7599.188, "", 
  370.437, 7.07, 7.8, 40.8, 78.463, 1., 71.23, 0.718}, 
 {"PHL", "Asia", "Philippines", "2020-05-05", 9684., 199., 246.571, 637., 
  14., 15.286, 88.373, 1.816, 2.25, 5.813, 0.128, 0.139, 1.08, "", "", "", 
  "", "", "", "", "", 6555., 124836., 1.139, 0.06, 5067., 0.046, 0.049, 20.5, 
  "people tested", "", "", "", "", "", "", "", "", "", 96.3, 1.09581085*^8, 
  351.873, 25.2, 4.803, 2.661, 7599.188, "", 370.437, 7.07, 7.8, 40.8, 
  78.463, 1., 71.23, 0.718}, {"PHL", "Asia", "Philippines", "2020-05-06", 
  10004., 320., 256., 658., 21., 14.286, 91.293, 2.92, 2.336, 6.005, 0.192, 
  0.13, 1.08, "", "", "", "", "", "", "", "", 5137., 129973., 1.186, 0.047, 
  5084., 0.046, 0.05, 19.9, "people tested", "", "", "", "", "", "", "", "", 
  "", 96.3, 1.09581085*^8, 351.873, 25.2, 4.803, 2.661, 7599.188, "", 
  370.437, 7.07, 7.8, 40.8, 78.463, 1., 71.23, 0.718}, 
 {"PHL", "Asia", "Philippines", "2020-05-07", 10343., 339., 265., 685., 27., 
  16.714, 94.387, 3.094, 2.418, 6.251, 0.246, 0.153, 1.05, "", "", "", "", 
  "", "", "", "", 5401., 135374., 1.235, 0.049, 5169., 0.047, 0.051, 19.5, 
  "people tested", "", "", "", "", "", "", "", "", "", 96.3, 1.09581085*^8, 
  351.873, 25.2, 4.803, 2.661, 7599.188, "", 370.437, 7.07, 7.8, 40.8, 
  78.463, 1., 71.23, 0.718}, {"PHL", "Asia", "Philippines", "2020-05-08", 
  10463., 120., 241.571, 696., 11., 16.714, 95.482, 1.095, 2.204, 6.351, 0.1, 
  0.153, 1., "", "", "", "", "", "", "", "", 5532., 140906., 1.286, 0.05, 
  5398., 0.049, 0.045, 22.3, "people tested", "", "", "", "", "", "", "", "", 
  "", 96.3, 1.09581085*^8, 351.873, 25.2, 4.803, 2.661, 7599.188, "", 
  370.437, 7.07, 7.8, 40.8, 78.463, 1., 71.23, 0.718}, 
 {"PHL", "Asia", "Philippines", "2020-05-09", 10610., 147., 240.286, 704., 
  8., 14.429, 96.823, 1.341, 2.193, 6.424, 0.073, 0.132, 0.98, "", "", "", 
  "", "", "", "", "", 7130., 148036., 1.351, 0.065, 5672., 0.052, 0.042, 
  23.6, "people tested", "", "", "", "", "", "", "", "", "", 96.3, 
  1.09581085*^8, 351.873, 25.2, 4.803, 2.661, 7599.188, "", 370.437, 7.07, 
  7.8, 40.8, 78.463, 1., 71.23, 0.718}, {"PHL", "Asia", "Philippines", 
  "2020-05-10", 10794., 184., 224.429, 719., 15., 16., 98.502, 1.679, 2.048, 
  6.561, 0.137, 0.146, 0.99, "", "", "", "", "", "", "", "", 8757., 156793., 
  1.431, 0.08, 6282., 0.057, 0.036, 28., "people tested", "", "", "", "", "", 
  "", "", "", "", 96.3, 1.09581085*^8, 351.873, 25.2, 4.803, 2.661, 7599.188, 
  "", 370.437, 7.07, 7.8, 40.8, 78.463, 1., 71.23, 0.718}, 
 {"PHL", "Asia", "Philippines", "2020-05-11", 11086., 292., 228.714, 726., 
  7., 14.714, 101.167, 2.665, 2.087, 6.625, 0.064, 0.134, 1.03, "", "", "", 
  "", "", "", "", "", 8514., 165307., 1.509, 0.078, 6718., 0.061, 0.034, 
  29.4, "people tested", "", "", "", "", "", "", "", "", "", 96.3, 
  1.09581085*^8, 351.873, 25.2, 4.803, 2.661, 7599.188, "", 370.437, 7.07, 
  7.8, 40.8, 78.463, 1., 71.23, 0.718}, {"PHL", "Asia", "Philippines", 
  "2020-05-12", 11350., 264., 238., 751., 25., 16.286, 103.576, 2.409, 2.172, 
  6.853, 0.228, 0.149, 1.05, "", "", "", "", "", "", "", "", 8512., 173819., 
  1.586, 0.078, 6998., 0.064, 0.034, 29.4, "people tested", "", "", "", "", 
  "", "", "", "", "", 96.3, 1.09581085*^8, 351.873, 25.2, 4.803, 2.661, 
  7599.188, "", 370.437, 7.07, 7.8, 40.8, 78.463, 1., 71.23, 0.718}, 
 {"PHL", "Asia", "Philippines", "2020-05-13", 11618., 268., 230.571, 772., 
  21., 16.286, 106.022, 2.446, 2.104, 7.045, 0.192, 0.149, 1.04, "", "", "", 
  "", "", "", "", "", 8766., 182585., 1.666, 0.08, 7516., 0.069, 0.031, 32.6, 
  "people tested", "", "", "", "", "", "", "", "", "", 96.3, 1.09581085*^8, 
  351.873, 25.2, 4.803, 2.661, 7599.188, "", 370.437, 7.07, 7.8, 40.8, 
  78.463, 1., 71.23, 0.718}, {"PHL", "Asia", "Philippines", "2020-05-14", 
  11876., 258., 219., 790., 18., 15., 108.376, 2.354, 1.999, 7.209, 0.164, 
  0.137, 1.03, "", "", "", "", "", "", "", "", 16620., 199205., 1.818, 0.152, 
  9119., 0.083, 0.024, 41.6, "people tested", "", "", "", "", "", "", "", "", 
  "", 96.3, 1.09581085*^8, 351.873, 25.2, 4.803, 2.661, 7599.188, "", 
  370.437, 7.07, 7.8, 40.8, 78.463, 1., 71.23, 0.718}, 
 {"PHL", "Asia", "Philippines", "2020-05-15", 12091., 215., 232.571, 806., 
  16., 15.714, 110.338, 1.962, 2.122, 7.355, 0.146, 0.143, 1.01, "", "", "", 
  "", "", "", "", "", 10529., 209734., 1.914, 0.096, 9833., 0.09, 0.024, 
  42.3, "people tested", "", "", "", "", "", "", "", "", "", 96.3, 
  1.09581085*^8, 351.873, 25.2, 4.803, 2.661, 7599.188, "", 370.437, 7.07, 
  7.8, 40.8, 78.463, 1., 71.23, 0.718}, {"PHL", "Asia", "Philippines", 
  "2020-05-16", 12305., 214., 242.143, 817., 11., 16.143, 112.291, 1.953, 
  2.21, 7.456, 0.1, 0.147, 1.01, "", "", "", "", "", "", "", "", 9490., 
  219224., 2.001, 0.087, 10170., 0.093, 0.024, 42., "people tested", "", "", 
  "", "", "", "", "", "", "", 96.3, 1.09581085*^8, 351.873, 25.2, 4.803, 
  2.661, 7599.188, "", 370.437, 7.07, 7.8, 40.8, 78.463, 1., 71.23, 0.718}, 
 {"PHL", "Asia", "Philippines", "2020-05-17", 12513., 208., 245.571, 824., 
  7., 15., 114.189, 1.898, 2.241, 7.52, 0.064, 0.137, 1., "", "", "", "", "", 
  "", "", "", 9095., 228319., 2.084, 0.083, 10218., 0.093, 0.024, 41.6, 
  "people tested", "", "", "", "", "", "", "", "", "", 96.3, 1.09581085*^8, 
  351.873, 25.2, 4.803, 2.661, 7599.188, "", 370.437, 7.07, 7.8, 40.8, 
  78.463, 1., 71.23, 0.718}, {"PHL", "Asia", "Philippines", "2020-05-18", 
  12718., 205., 233.143, 831., 7., 15., 116.06, 1.871, 2.128, 7.583, 0.064, 
  0.137, 1.01, "", "", "", "", "", "", "", "", 5394., 233713., 2.133, 0.049, 
  9772., 0.089, 0.024, 41.9, "people tested", "", "", "", "", "", "", "", "", 
  "", 96.3, 1.09581085*^8, 351.873, 25.2, 4.803, 2.661, 7599.188, "", 
  370.437, 7.07, 7.8, 40.8, 78.463, 1., 71.23, 0.718}, 
 {"PHL", "Asia", "Philippines", "2020-05-19", 12942., 224., 227.429, 837., 
  6., 12.286, 118.104, 2.044, 2.075, 7.638, 0.055, 0.112, 1.04, "", "", "", 
  "", "", "", "", "", 7354., 241067., 2.2, 0.067, 9607., 0.088, 0.024, 42.2, 
  "people tested", "", "", "", "", "", "", "", "", "", 96.3, 1.09581085*^8, 
  351.873, 25.2, 4.803, 2.661, 7599.188, "", 370.437, 7.07, 7.8, 40.8, 
  78.463, 1., 71.23, 0.718}, {"PHL", "Asia", "Philippines", "2020-05-20", 
  13221., 279., 229., 842., 5., 10., 120.65, 2.546, 2.09, 7.684, 0.046, 
  0.091, 1.06, "", "", "", "", "", "", "", "", 8215., 249282., 2.275, 0.075, 
  9528., 0.087, 0.024, 41.6, "people tested", "", "", "", "", "", "", "", "", 
  "", 96.3, 1.09581085*^8, 351.873, 25.2, 4.803, 2.661, 7599.188, "", 
  370.437, 7.07, 7.8, 40.8, 78.463, 1., 71.23, 0.718}, 
 {"PHL", "Asia", "Philippines", "2020-05-21", 13434., 213., 222.571, 846., 
  4., 8., 122.594, 1.944, 2.031, 7.72, 0.037, 0.073, 1.07, "", "", "", "", 
  "", "", "", "", 8690., 257972., 2.354, 0.079, 8395., 0.077, 0.027, 37.7, 
  "people tested", "", "", "", "", "", "", "", "", "", 96.3, 1.09581085*^8, 
  351.873, 25.2, 4.803, 2.661, 7599.188, "", 370.437, 7.07, 7.8, 40.8, 
  78.463, 1., 71.23, 0.718}, {"PHL", "Asia", "Philippines", "2020-05-22", 
  13597., 163., 215.143, 857., 11., 7.286, 124.082, 1.487, 1.963, 7.821, 0.1, 
  0.066, 1.09, "", "", "", "", "", "", "", "", 8999., 266971., 2.436, 0.082, 
  8177., 0.075, 0.026, 38., "people tested", "", "", "", "", "", "", "", "", 
  "", 96.3, 1.09581085*^8, 351.873, 25.2, 4.803, 2.661, 7599.188, "", 
  370.437, 7.07, 7.8, 40.8, 78.463, 1., 71.23, 0.718}, 
 {"PHL", "Asia", "Philippines", "2020-05-23", 13777., 180., 210.286, 863., 
  6., 6.571, 125.724, 1.643, 1.919, 7.875, 0.055, 0.06, 1.16, "", "", "", "", 
  "", "", "", "", 7691., 274662., 2.506, 0.07, 7920., 0.072, 0.027, 37.7, 
  "people tested", "", "", "", "", "", "", "", "", "", 96.3, 1.09581085*^8, 
  351.873, 25.2, 4.803, 2.661, 7599.188, "", 370.437, 7.07, 7.8, 40.8, 
  78.463, 1., 71.23, 0.718}, {"PHL", "Asia", "Philippines", "2020-05-24", 
  14035., 258., 217.429, 868., 5., 6.286, 128.079, 2.354, 1.984, 7.921, 
  0.046, 0.057, 1.24, "", "", "", "", "", "", "", "", 5892., 280554., 2.56, 
  0.054, 7462., 0.068, 0.029, 34.3, "people tested", "", "", "", "", "", "", 
  "", "", "", 96.3, 1.09581085*^8, 351.873, 25.2, 4.803, 2.661, 7599.188, "", 
  370.437, 7.07, 7.8, 40.8, 78.463, 1., 71.23, 0.718}, 
 {"PHL", "Asia", "Philippines", "2020-05-25", 14319., 284., 228.714, 873., 
  5., 6., 130.67, 2.592, 2.087, 7.967, 0.046, 0.055, 1.35, "", "", "", "", 
  "", "", "", "", 5421., 285975., 2.61, 0.049, 7466., 0.068, 0.031, 32.6, 
  "people tested", "", "", "", "", "", "", "", "", "", 96.3, 1.09581085*^8, 
  351.873, 25.2, 4.803, 2.661, 7599.188, "", 370.437, 7.07, 7.8, 40.8, 
  78.463, 1., 71.23, 0.718}, {"PHL", "Asia", "Philippines", "2020-05-26", 
  14669., 350., 246.714, 886., 13., 7., 133.864, 3.194, 2.251, 8.085, 0.119, 
  0.064, 1.45, "", "", "", "", "", "", "", "", 7290., 293265., 2.676, 0.067, 
  7457., 0.068, 0.033, 30.2, "people tested", "", "", "", "", "", "", "", "", 
  "", 96.3, 1.09581085*^8, 351.873, 25.2, 4.803, 2.661, 7599.188, "", 
  370.437, 7.07, 7.8, 40.8, 78.463, 1., 71.23, 0.718}, 
 {"PHL", "Asia", "Philippines", "2020-05-27", 15049., 380., 261.143, 904., 
  18., 8.857, 137.332, 3.468, 2.383, 8.25, 0.164, 0.081, 1.54, "", "", "", 
  "", "", "", "", "", 7722., 300987., 2.747, 0.07, 7386., 0.067, 0.035, 28.3, 
  "people tested", "", "", "", "", "", "", "", "", "", 96.3, 1.09581085*^8, 
  351.873, 25.2, 4.803, 2.661, 7599.188, "", 370.437, 7.07, 7.8, 40.8, 
  78.463, 1., 71.23, 0.718}, {"PHL", "Asia", "Philippines", "2020-05-28", 
  15588., 539., 307.714, 921., 17., 10.714, 142.251, 4.919, 2.808, 8.405, 
  0.155, 0.098, 1.64, "", "", "", "", "", "", "", "", 9283., 310270., 2.831, 
  0.085, 7471., 0.068, 0.041, 24.3, "people tested", "", "", "", "", "", "", 
  "", "", "", 96.3, 1.09581085*^8, 351.873, 25.2, 4.803, 2.661, 7599.188, "", 
  370.437, 7.07, 7.8, 40.8, 78.463, 1., 71.23, 0.718}, 
 {"PHL", "Asia", "Philippines", "2020-05-29", 16634., 1046., 433.857, 942., 
  21., 12.143, 151.796, 9.545, 3.959, 8.596, 0.192, 0.111, 1.69, "", "", "", 
  "", "", "", "", "", 8530., 318800., 2.909, 0.078, 7404., 0.068, 0.059, 
  17.1, "people tested", "", "", "", "", "", "", "", "", "", 77.78, 
  1.09581085*^8, 351.873, 25.2, 4.803, 2.661, 7599.188, "", 370.437, 7.07, 
  7.8, 40.8, 78.463, 1., 71.23, 0.718}, {"PHL", "Asia", "Philippines", 
  "2020-05-30", 17224., 590., 492.429, 950., 8., 12.429, 157.18, 5.384, 
  4.494, 8.669, 0.073, 0.113, 1.61, "", "", "", "", "", "", "", "", 9390., 
  328190., 2.995, 0.086, 7647., 0.07, 0.064, 15.5, "people tested", "", "", 
  "", "", "", "", "", "", "", 77.78, 1.09581085*^8, 351.873, 25.2, 4.803, 
  2.661, 7599.188, "", 370.437, 7.07, 7.8, 40.8, 78.463, 1., 71.23, 0.718}, 
 {"PHL", "Asia", "Philippines", "2020-05-31", 18086., 862., 578.714, 957., 
  7., 12.714, 165.047, 7.866, 5.281, 8.733, 0.064, 0.116, 1.52, "", "", "", 
  "", "", "", "", "", 8973., 337163., 3.077, 0.082, 8087., 0.074, 0.072, 14., 
  "people tested", "", "", "", "", "", "", "", "", "", 77.78, 1.09581085*^8, 
  351.873, 25.2, 4.803, 2.661, 7599.188, "", 370.437, 7.07, 7.8, 40.8, 
  78.463, 1., 71.23, 0.718}, {"PHL", "Asia", "Philippines", "2020-06-01", 
  18638., 552., 617., 960., 3., 12.429, 170.084, 5.037, 5.631, 8.761, 0.027, 
  0.113, 1.41, "", "", "", "", "", "", "", "", 7453., 344616., 3.145, 0.068, 
  8377., 0.076, 0.074, 13.6, "people tested", "", "", "", "", "", "", "", "", 
  "", 77.78, 1.09581085*^8, 351.873, 25.2, 4.803, 2.661, 7599.188, "", 
  370.437, 7.07, 7.8, 40.8, 78.463, 1., 71.23, 0.718}, 
 {"PHL", "Asia", "Philippines", "2020-06-02", 18997., 359., 618.286, 966., 
  6., 11.429, 173.36, 3.276, 5.642, 8.815, 0.055, 0.104, 1.32, "", "", "", 
  "", "", "", "", "", 10655., 355271., 3.242, 0.097, 8858., 0.081, 0.07, 
  14.3, "people tested", "", "", "", "", "", "", "", "", "", 77.78, 
  1.09581085*^8, 351.873, 25.2, 4.803, 2.661, 7599.188, "", 370.437, 7.07, 
  7.8, 40.8, 78.463, 1., 71.23, 0.718}, {"PHL", "Asia", "Philippines", 
  "2020-06-03", 19748., 751., 671.286, 974., 8., 10., 180.214, 6.853, 6.126, 
  8.888, 0.073, 0.091, 1.27, "", "", "", "", "", "", "", "", 10743., 366014., 
  3.34, 0.098, 9290., 0.085, 0.072, 13.8, "people tested", "", "", "", "", 
  "", "", "", "", "", 77.78, 1.09581085*^8, 351.873, 25.2, 4.803, 2.661, 
  7599.188, "", 370.437, 7.07, 7.8, 40.8, 78.463, 1., 71.23, 0.718}, 
 {"PHL", "Asia", "Philippines", "2020-06-04", 20382., 634., 684.857, 984., 
  10., 9., 185.999, 5.786, 6.25, 8.98, 0.091, 0.082, 1.21, "", "", "", "", 
  "", "", "", "", 10306., 376320., 3.434, 0.094, 9436., 0.086, 0.073, 13.8, 
  "people tested", "", "", "", "", "", "", "", "", "", 77.78, 1.09581085*^8, 
  351.873, 25.2, 4.803, 2.661, 7599.188, "", 370.437, 7.07, 7.8, 40.8, 
  78.463, 1., 71.23, 0.718}, {"PHL", "Asia", "Philippines", "2020-06-05", 
  20626., 244., 570.286, 987., 3., 6.429, 188.226, 2.227, 5.204, 9.007, 
  0.027, 0.059, 1.14, "", "", "", "", "", "", "", "", 10498., 386818., 3.53, 
  0.096, 9717., 0.089, 0.059, 17., "people tested", "", "", "", "", "", "", 
  "", "", "", 77.78, 1.09581085*^8, 351.873, 25.2, 4.803, 2.661, 7599.188, 
  "", 370.437, 7.07, 7.8, 40.8, 78.463, 1., 71.23, 0.718}, 
 {"PHL", "Asia", "Philippines", "2020-06-06", 21340., 714., 588., 994., 7., 
  6.286, 194.742, 6.516, 5.366, 9.071, 0.064, 0.057, 1.14, "", "", "", "", 
  "", "", "", "", 11932., 398750., 3.639, 0.109, 10080., 0.092, 0.058, 17.1, 
  "people tested", "", "", "", "", "", "", "", "", "", 77.78, 1.09581085*^8, 
  351.873, 25.2, 4.803, 2.661, 7599.188, "", 370.437, 7.07, 7.8, 40.8, 
  78.463, 1., 71.23, 0.718}, {"PHL", "Asia", "Philippines", "2020-06-07", 
  21895., 555., 544.143, 1003., 9., 6.571, 199.806, 5.065, 4.966, 9.153, 
  0.082, 0.06, 1.13, "", "", "", "", "", "", "", "", 8127., 406877., 3.713, 
  0.074, 9959., 0.091, 0.055, 18.3, "people tested", "", "", "", "", "", "", 
  "", "", "", 77.78, 1.09581085*^8, 351.873, 25.2, 4.803, 2.661, 7599.188, 
  "", 370.437, 7.07, 7.8, 40.8, 78.463, 1., 71.23, 0.718}, 
 {"PHL", "Asia", "Philippines", "2020-06-08", 22474., 579., 548., 1011., 8., 
  7.286, 205.09, 5.284, 5.001, 9.226, 0.073, 0.066, 1.12, "", "", "", "", "", 
  "", "", "", 10092., 416969., 3.805, 0.092, 10336., 0.094, 0.053, 18.9, 
  "people tested", "", "", "", "", "", "", "", "", "", 77.78, 1.09581085*^8, 
  351.873, 25.2, 4.803, 2.661, 7599.188, "", 370.437, 7.07, 7.8, 40.8, 
  78.463, 1., 71.23, 0.718}, {"PHL", "Asia", "Philippines", "2020-06-09", 
  22992., 518., 570.714, 1017., 6., 7.286, 209.817, 4.727, 5.208, 9.281, 
  0.055, 0.066, 1.11, "", "", "", "", "", "", "", "", 10494., 427463., 3.901, 
  0.096, 10313., 0.094, 0.055, 18.1, "people tested", "", "", "", "", "", "", 
  "", "", "", 77.78, 1.09581085*^8, 351.873, 25.2, 4.803, 2.661, 7599.188, 
  "", 370.437, 7.07, 7.8, 40.8, 78.463, 1., 71.23, 0.718}, 
 {"PHL", "Asia", "Philippines", "2020-06-10", 23732., 740., 569.143, 1027., 
  10., 7.571, 216.57, 6.753, 5.194, 9.372, 0.091, 0.069, 1.09, "", "", "", 
  "", "", "", "", "", 9913., 437376., 3.991, 0.09, 10195., 0.093, 0.056, 
  17.9, "people tested", "", "", "", "", "", "", "", "", "", 77.78, 
  1.09581085*^8, 351.873, 25.2, 4.803, 2.661, 7599.188, "", 370.437, 7.07, 
  7.8, 40.8, 78.463, 1., 71.23, 0.718}, {"PHL", "Asia", "Philippines", 
  "2020-06-11", 24175., 443., 541.857, 1036., 9., 7.429, 220.613, 4.043, 
  4.945, 9.454, 0.082, 0.068, 1.06, "", "", "", "", "", "", "", "", 10058., 
  447434., 4.083, 0.092, 10159., 0.093, 0.053, 18.7, "people tested", "", "", 
  "", "", "", "", "", "", "", 77.78, 1.09581085*^8, 351.873, 25.2, 4.803, 
  2.661, 7599.188, "", 370.437, 7.07, 7.8, 40.8, 78.463, 1., 71.23, 0.718}, 
 {"PHL", "Asia", "Philippines", "2020-06-12", 24787., 612., 594.429, 1052., 
  16., 9.286, 226.198, 5.585, 5.425, 9.6, 0.146, 0.085, 1.05, "", "", "", "", 
  "", "", "", "", 12035., 459469., 4.193, 0.11, 10379., 0.095, 0.057, 17.5, 
  "people tested", "", "", "", "", "", "", "", "", "", 77.78, 1.09581085*^8, 
  351.873, 25.2, 4.803, 2.661, 7599.188, "", 370.437, 7.07, 7.8, 40.8, 
  78.463, 1., 71.23, 0.718}, {"PHL", "Asia", "Philippines", "2020-06-13", 
  25392., 605., 578.857, 1074., 22., 11.429, 231.719, 5.521, 5.282, 9.801, 
  0.201, 0.104, 1.03, "", "", "", "", "", "", "", "", 11631., 471100., 4.299, 
  0.106, 10336., 0.094, 0.056, 17.9, "people tested", "", "", "", "", "", "", 
  "", "", "", 77.78, 1.09581085*^8, 351.873, 25.2, 4.803, 2.661, 7599.188, 
  "", 370.437, 7.07, 7.8, 40.8, 78.463, 1., 71.23, 0.718}, 
 {"PHL", "Asia", "Philippines", "2020-06-14", 25930., 538., 576.429, 1088., 
  14., 12.143, 236.628, 4.91, 5.26, 9.929, 0.128, 0.111, 1.03, "", "", "", 
  "", "", "", "", "", 8499., 479599., 4.377, 0.078, 10389., 0.095, 0.055, 
  18., "people tested", "", "", "", "", "", "", "", "", "", 77.78, 
  1.09581085*^8, 351.873, 25.2, 4.803, 2.661, 7599.188, "", 370.437, 7.07, 
  7.8, 40.8, 78.463, 1., 71.23, 0.718}, {"PHL", "Asia", "Philippines", 
  "2020-06-15", 26420., 490., 563.714, 1098., 10., 12.429, 241.1, 4.472, 
  5.144, 10.02, 0.091, 0.113, 1.02, "", "", "", "", "", "", "", "", 8730., 
  488329., 4.456, 0.08, 10194., 0.093, 0.055, 18.1, "people tested", "", "", 
  "", "", "", "", "", "", "", 83.33, 1.09581085*^8, 351.873, 25.2, 4.803, 
  2.661, 7599.188, "", 370.437, 7.07, 7.8, 40.8, 78.463, 1., 71.23, 0.718}, 
 {"PHL", "Asia", "Philippines", "2020-06-16", 26781., 361., 541.286, 1103., 
  5., 12.286, 244.394, 3.294, 4.94, 10.066, 0.046, 0.112, 1.03, "", "", "", 
  "", "", "", "", "", 9895., 498224., 4.547, 0.09, 10109., 0.092, 0.054, 
  18.7, "people tested", "", "", "", "", "", "", "", "", "", 83.33, 
  1.09581085*^8, 351.873, 25.2, 4.803, 2.661, 7599.188, "", 370.437, 7.07, 
  7.8, 40.8, 78.463, 1., 71.23, 0.718}, {"PHL", "Asia", "Philippines", 
  "2020-06-17", 27238., 457., 500.857, 1108., 5., 11.571, 248.565, 4.17, 
  4.571, 10.111, 0.046, 0.106, 1.06, "", "", "", "", "", "", "", "", 14715., 
  512939., 4.681, 0.134, 10795., 0.099, 0.046, 21.6, "people tested", "", "", 
  "", "", "", "", "", "", "", 83.33, 1.09581085*^8, 351.873, 25.2, 4.803, 
  2.661, 7599.188, "", 370.437, 7.07, 7.8, 40.8, 78.463, 1., 71.23, 0.718}, 
 {"PHL", "Asia", "Philippines", "2020-06-18", 27799., 561., 517.714, 1116., 
  8., 11.429, 253.684, 5.119, 4.724, 10.184, 0.073, 0.104, 1.11, "", "", "", 
  "", "", "", "", "", 11335., 524274., 4.784, 0.103, 10977., 0.1, 0.047, 
  21.2, "people tested", "", "", "", "", "", "", "", "", "", 83.33, 
  1.09581085*^8, 351.873, 25.2, 4.803, 2.661, 7599.188, "", 370.437, 7.07, 
  7.8, 40.8, 78.463, 1., 71.23, 0.718}, {"PHL", "Asia", "Philippines", 
  "2020-06-19", 28459., 660., 524.571, 1130., 14., 11.143, 259.707, 6.023, 
  4.787, 10.312, 0.128, 0.102, 1.16, "", "", "", "", "", "", "", "", 14933., 
  539207., 4.921, 0.136, 11391., 0.104, 0.046, 21.7, "people tested", "", "", 
  "", "", "", "", "", "", "", 83.33, 1.09581085*^8, 351.873, 25.2, 4.803, 
  2.661, 7599.188, "", 370.437, 7.07, 7.8, 40.8, 78.463, 1., 71.23, 0.718}, 
 {"PHL", "Asia", "Philippines", "2020-06-20", 29400., 941., 572.571, 1150., 
  20., 10.857, 268.294, 8.587, 5.225, 10.495, 0.183, 0.099, 1.2, "", "", "", 
  "", "", "", "", "", 13205., 552412., 5.041, 0.121, 11616., 0.106, 0.049, 
  20.3, "people tested", "", "", "", "", "", "", "", "", "", 83.33, 
  1.09581085*^8, 351.873, 25.2, 4.803, 2.661, 7599.188, "", 370.437, 7.07, 
  7.8, 40.8, 78.463, 1., 71.23, 0.718}, {"PHL", "Asia", "Philippines", 
  "2020-06-21", 30052., 652., 588.857, 1169., 19., 11.571, 274.244, 5.95, 
  5.374, 10.668, 0.173, 0.106, 1.21, "", "", "", "", "", "", "", "", 11111., 
  563523., 5.143, 0.101, 11989., 0.109, 0.049, 20.4, "people tested", "", "", 
  "", "", "", "", "", "", "", 83.33, 1.09581085*^8, 351.873, 25.2, 4.803, 
  2.661, 7599.188, "", 370.437, 7.07, 7.8, 40.8, 78.463, 1., 71.23, 0.718}, 
 {"PHL", "Asia", "Philippines", "2020-06-22", 30682., 630., 608.857, 1177., 
  8., 11.286, 279.994, 5.749, 5.556, 10.741, 0.073, 0.103, 1.22, "", "", "", 
  "", "", "", "", "", 11731., 575254., 5.25, 0.107, 12418., 0.113, 0.049, 
  20.4, "people tested", "", "", "", "", "", "", "", "", "", 83.33, 
  1.09581085*^8, 351.873, 25.2, 4.803, 2.661, 7599.188, "", 370.437, 7.07, 
  7.8, 40.8, 78.463, 1., 71.23, 0.718}, {"PHL", "Asia", "Philippines", 
  "2020-06-23", 31825., 1143., 720.571, 1186., 9., 11.857, 290.424, 10.431, 
  6.576, 10.823, 0.082, 0.108, 1.25, "", "", "", "", "", "", "", "", 14993., 
  590247., 5.386, 0.137, 13146., 0.12, 0.055, 18.2, "people tested", "", "", 
  "", "", "", "", "", "", "", 83.33, 1.09581085*^8, 351.873, 25.2, 4.803, 
  2.661, 7599.188, "", 370.437, 7.07, 7.8, 40.8, 78.463, 1., 71.23, 0.718}, 
 {"PHL", "Asia", "Philippines", "2020-06-24", 32295., 470., 722.429, 1204., 
  18., 13.714, 294.713, 4.289, 6.593, 10.987, 0.164, 0.125, 1.21, "", "", "", 
  "", "", "", "", "", 13063., 603310., 5.506, 0.119, 12910., 0.118, 0.056, 
  17.9, "people tested", "", "", "", "", "", "", "", "", "", 83.33, 
  1.09581085*^8, 351.873, 25.2, 4.803, 2.661, 7599.188, "", 370.437, 7.07, 
  7.8, 40.8, 78.463, 1., 71.23, 0.718}, {"PHL", "Asia", "Philippines", 
  "2020-06-25", 33069., 774., 752.857, 1212., 8., 13.714, 301.777, 7.063, 
  6.87, 11.06, 0.073, 0.125, 1.22, "", "", "", "", "", "", "", "", 15083., 
  618393., 5.643, 0.138, 13446., 0.123, 0.056, 17.9, "people tested", "", "", 
  "", "", "", "", "", "", "", 83.33, 1.09581085*^8, 351.873, 25.2, 4.803, 
  2.661, 7599.188, "", 370.437, 7.07, 7.8, 40.8, 78.463, 1., 71.23, 0.718}, 
 {"PHL", "Asia", "Philippines", "2020-06-26", 34073., 1004., 802., 1224., 
  12., 13.429, 310.939, 9.162, 7.319, 11.17, 0.11, 0.123, 1.22, "", "", "", 
  "", "", "", "", "", 16011., 634404., 5.789, 0.146, 13600., 0.124, 0.059, 
  17., "people tested", "", "", "", "", "", "", "", "", "", 83.33, 
  1.09581085*^8, 351.873, 25.2, 4.803, 2.661, 7599.188, "", 370.437, 7.07, 
  7.8, 40.8, 78.463, 1., 71.23, 0.718}, {"PHL", "Asia", "Philippines", 
  "2020-06-27", 34803., 730., 771.857, 1236., 12., 12.286, 317.6, 6.662, 
  7.044, 11.279, 0.11, 0.112, 1.21, "", "", "", "", "", "", "", "", 16747., 
  651151., 5.942, 0.153, 14106., 0.129, 0.055, 18.3, "people tested", "", "", 
  "", "", "", "", "", "", "", 83.33, 1.09581085*^8, 351.873, 25.2, 4.803, 
  2.661, 7599.188, "", 370.437, 7.07, 7.8, 40.8, 78.463, 1., 71.23, 0.718}, 
 {"PHL", "Asia", "Philippines", "2020-06-28", 35455., 652., 771.857, 1244., 
  8., 10.714, 323.55, 5.95, 7.044, 11.352, 0.073, 0.098, 1.22, "", "", "", 
  "", "", "", "", "", 14395., 665546., 6.074, 0.131, 14575., 0.133, 0.053, 
  18.9, "people tested", "", "", "", "", "", "", "", "", "", 83.33, 
  1.09581085*^8, 351.873, 25.2, 4.803, 2.661, 7599.188, "", 370.437, 7.07, 
  7.8, 40.8, 78.463, 1., 71.23, 0.718}, {"PHL", "Asia", "Philippines", 
  "2020-06-29", 36438., 983., 822.286, 1255., 11., 11.143, 332.521, 8.971, 
  7.504, 11.453, 0.1, 0.102, 1.28, "", "", "", "", "", "", "", "", 16904., 
  682450., 6.228, 0.154, 15314., 0.14, 0.054, 18.6, "people tested", "", "", 
  "", "", "", "", "", "", "", 83.33, 1.09581085*^8, 351.873, 25.2, 4.803, 
  2.661, 7599.188, "", 370.437, 7.07, 7.8, 40.8, 78.463, 1., 71.23, 0.718}, 
 {"PHL", "Asia", "Philippines", "2020-06-30", 37514., 1076., 812.714, 1266., 
  11., 11.429, 342.34, 9.819, 7.417, 11.553, 0.1, 0.104, 1.31, "", "", "", 
  "", "", "", "", "", 14956., 697406., 6.364, 0.136, 15308., 0.14, 0.053, 
  18.8, "people tested", "", "", "", "", "", "", "", "", "", 83.33, 
  1.09581085*^8, 351.873, 25.2, 4.803, 2.661, 7599.188, "", 370.437, 7.07, 
  7.8, 40.8, 78.463, 1., 71.23, 0.718}, {"PHL", "Asia", "Philippines", 
  "2020-07-01", 38511., 997., 888., 1270., 4., 9.429, 351.438, 9.098, 8.104, 
  11.59, 0.037, 0.086, 1.32, "", "", "", "", "", "", "", "", 18338., 715744., 
  6.532, 0.167, 16062., 0.147, 0.055, 18.1, "people tested", "", "", "", "", 
  "", "", "", "", "", 83.33, 1.09581085*^8, 351.873, 25.2, 4.803, 2.661, 
  7599.188, "", 370.437, 7.07, 7.8, 40.8, 78.463, 1., 71.23, 0.718}, 
 {"PHL", "Asia", "Philippines", "2020-07-02", 38805., 294., 819.429, 1274., 
  4., 8.857, 354.121, 2.683, 7.478, 11.626, 0.037, 0.081, 1.35, "", "", "", 
  "", "", "", "", "", 17694., 733438., 6.693, 0.161, 16435., 0.15, 0.05, 
  20.1, "people tested", "", "", "", "", "", "", "", "", "", 83.33, 
  1.09581085*^8, 351.873, 25.2, 4.803, 2.661, 7599.188, "", 370.437, 7.07, 
  7.8, 40.8, 78.463, 1., 71.23, 0.718}, {"PHL", "Asia", "Philippines", 
  "2020-07-03", 40336., 1531., 894.714, 1280., 6., 8., 368.093, 13.971, 
  8.165, 11.681, 0.055, 0.073, 1.44, "", "", "", "", "", "", "", "", 18820., 
  752258., 6.865, 0.172, 16836., 0.154, 0.053, 18.8, "people tested", "", "", 
  "", "", "", "", "", "", "", 83.33, 1.09581085*^8, 351.873, 25.2, 4.803, 
  2.661, 7599.188, "", 370.437, 7.07, 7.8, 40.8, 78.463, 1., 71.23, 0.718}, 
 {"PHL", "Asia", "Philippines", "2020-07-04", 41830., 1494., 1003.857, 1290., 
  10., 7.714, 381.726, 13.634, 9.161, 11.772, 0.091, 0.07, 1.5, "", "", "", 
  "", "", "", "", "", 20868., 773126., 7.055, 0.19, 17425., 0.159, 0.058, 
  17.4, "people tested", "", "", "", "", "", "", "", "", "", 83.33, 
  1.09581085*^8, 351.873, 25.2, 4.803, 2.661, 7599.188, "", 370.437, 7.07, 
  7.8, 40.8, 78.463, 1., 71.23, 0.718}, {"PHL", "Asia", "Philippines", 
  "2020-07-05", 44254., 2424., 1257., 1297., 7., 7.571, 403.847, 22.121, 
  11.471, 11.836, 0.064, 0.069, 1.54, "", "", "", "", "", "", "", "", 15455., 
  788581., 7.196, 0.141, 17576., 0.16, 0.072, 14., "people tested", "", "", 
  "", "", "", "", "", "", "", 83.33, 1.09581085*^8, 351.873, 25.2, 4.803, 
  2.661, 7599.188, "", 370.437, 7.07, 7.8, 40.8, 78.463, 1., 71.23, 0.718}, 
 {"PHL", "Asia", "Philippines", "2020-07-06", 46333., 2079., 1413.571, 1303., 
  6., 6.857, 422.819, 18.972, 12.9, 11.891, 0.055, 0.063, 1.5, "", "", "", 
  "", "", "", "", "", 17068., 805649., 7.352, 0.156, 17600., 0.161, 0.08, 
  12.5, "people tested", "", "", "", "", "", "", "", "", "", 83.33, 
  1.09581085*^8, 351.873, 25.2, 4.803, 2.661, 7599.188, "", 370.437, 7.07, 
  7.8, 40.8, 78.463, 1., 71.23, 0.718}, {"PHL", "Asia", "Philippines", 
  "2020-07-07", 47873., 1540., 1479.857, 1309., 6., 6.143, 436.873, 14.054, 
  13.505, 11.945, 0.055, 0.056, 1.43, "", "", "", "", "", "", "", "", 22319., 
  827968., 7.556, 0.204, 18652., 0.17, 0.079, 12.6, "people tested", "", "", 
  "", "", "", "", "", "", "", 80.56, 1.09581085*^8, 351.873, 25.2, 4.803, 
  2.661, 7599.188, "", 370.437, 7.07, 7.8, 40.8, 78.463, 1., 71.23, 0.718}, 
 {"PHL", "Asia", "Philippines", "2020-07-08", 50359., 2486., 1692.571, 1314., 
  5., 6.286, 459.559, 22.686, 15.446, 11.991, 0.046, 0.057, 1.36, "", "", "", 
  "", "", "", "", "", 21771., 849739., 7.754, 0.199, 19142., 0.175, 0.088, 
  11.3, "people tested", "", "", "", "", "", "", "", "", "", 80.56, 
  1.09581085*^8, 351.873, 25.2, 4.803, 2.661, 7599.188, "", 370.437, 7.07, 
  7.8, 40.8, 78.463, 1., 71.23, 0.718}, {"PHL", "Asia", "Philippines", 
  "2020-07-09", 51754., 1395., 1849.857, 1314., 0., 5.714, 472.29, 12.73, 
  16.881, 11.991, 0., 0.052, 1.25, "", "", "", "", "", "", "", "", 23876., 
  873615., 7.972, 0.218, 20025., 0.183, 0.092, 10.8, "people tested", "", "", 
  "", "", "", "", "", "", "", 80.56, 1.09581085*^8, 351.873, 25.2, 4.803, 
  2.661, 7599.188, "", 370.437, 7.07, 7.8, 40.8, 78.463, 1., 71.23, 0.718}, 
 {"PHL", "Asia", "Philippines", "2020-07-10", 52914., 1160., 1796.857, 1360., 
  46., 11.429, 482.875, 10.586, 16.398, 12.411, 0.42, 0.104, 1.17, "", "", 
  "", "", "", "", "", "", 22078., 895693., 8.174, 0.201, 20491., 0.187, 
  0.088, 11.4, "people tested", "", "", "", "", "", "", "", "", "", 80.56, 
  1.09581085*^8, 351.873, 25.2, 4.803, 2.661, 7599.188, "", 370.437, 7.07, 
  7.8, 40.8, 78.463, 1., 71.23, 0.718}, {"PHL", "Asia", "Philippines", 
  "2020-07-11", 54222., 1308., 1770.286, 1372., 12., 11.714, 494.812, 11.936, 
  16.155, 12.52, 0.11, 0.107, 1.12, "", "", "", "", "", "", "", "", 24643., 
  920336., 8.399, 0.225, 21030., 0.192, 0.084, 11.9, "people tested", "", "", 
  "", "", "", "", "", "", "", 80.56, 1.09581085*^8, 351.873, 25.2, 4.803, 
  2.661, 7599.188, "", 370.437, 7.07, 7.8, 40.8, 78.463, 1., 71.23, 0.718}, 
 {"PHL", "Asia", "Philippines", "2020-07-12", 56259., 2037., 1715., 1534., 
  162., 33.857, 513.401, 18.589, 15.651, 13.999, 1.478, 0.309, 1.1, "", "", 
  "", "", "", "", "", "", 16293., 936629., 8.547, 0.149, 21150., 0.193, 
  0.081, 12.3, "people tested", "", "", "", "", "", "", "", "", "", 80.56, 
  1.09581085*^8, 351.873, 25.2, 4.803, 2.661, 7599.188, "", 370.437, 7.07, 
  7.8, 40.8, 78.463, 1., 71.23, 0.718}, {"PHL", "Asia", "Philippines", 
  "2020-07-13", 57006., 747., 1524.714, 1599., 65., 42.286, 520.218, 6.817, 
  13.914, 14.592, 0.593, 0.386, 1.07, "", "", "", "", "", "", "", "", 18463., 
  955092., 8.716, 0.168, 21349., 0.195, 0.071, 14., "people tested", "", "", 
  "", "", "", "", "", "", "", 80.56, 1.09581085*^8, 351.873, 25.2, 4.803, 
  2.661, 7599.188, "", 370.437, 7.07, 7.8, 40.8, 78.463, 1., 71.23, 0.718}, 
 {"PHL", "Asia", "Philippines", "2020-07-14", 57545., 539., 1381.714, 1603., 
  4., 42., 525.136, 4.919, 12.609, 14.628, 0.037, 0.383, 1.08, "", "", "", 
  "", "", "", "", "", 20320., 975412., 8.901, 0.185, 21063., 0.192, 0.066, 
  15.2, "people tested", "", "", "", "", "", "", "", "", "", 80.56, 
  1.09581085*^8, 351.873, 25.2, 4.803, 2.661, 7599.188, "", 370.437, 7.07, 
  7.8, 40.8, 78.463, 1., 71.23, 0.718}, {"PHL", "Asia", "Philippines", 
  "2020-07-15", 58850., 1305., 1213., 1614., 11., 42.857, 537.045, 11.909, 
  11.069, 14.729, 0.1, 0.391, 1.14, "", "", "", "", "", "", "", "", 22280., 
  997692., 9.105, 0.203, 21136., 0.193, 0.057, 17.4, "people tested", "", "", 
  "", "", "", "", "", "", "", 80.56, 1.09581085*^8, 351.873, 25.2, 4.803, 
  2.661, 7599.188, "", 370.437, 7.07, 7.8, 40.8, 78.463, 1., 71.23, 0.718}, 
 {"PHL", "Asia", "Philippines", "2020-07-16", 61266., 2416., 1358.857, 1643., 
  29., 47., 559.093, 22.048, 12.4, 14.993, 0.265, 0.429, 1.2, "", "", "", "", 
  "", "", "", "", 26932., 1.024624*^6, 9.35, 0.246, 21573., 0.197, 0.063, 
  15.9, "people tested", "", "", "", "", "", "", "", "", "", 80.56, 
  1.09581085*^8, 351.873, 25.2, 4.803, 2.661, 7599.188, "", 370.437, 7.07, 
  7.8, 40.8, 78.463, 1., 71.23, 0.718}, {"PHL", "Asia", "Philippines", 
  "2020-07-17", 63001., 1735., 1441., 1660., 17., 42.857, 574.926, 15.833, 
  13.15, 15.149, 0.155, 0.391, 1.2, "", "", "", "", "", "", "", "", 26921., 
  1.051545*^6, 9.596, 0.246, 22265., 0.203, 0.065, 15.5, "people tested", "", 
  "", "", "", "", "", "", "", "", 80.56, 1.09581085*^8, 351.873, 25.2, 4.803, 
  2.661, 7599.188, "", 370.437, 7.07, 7.8, 40.8, 78.463, 1., 71.23, 0.718}, 
 {"PHL", "Asia", "Philippines", "2020-07-18", 65304., 2303., 1583.143, 1773., 
  113., 57.286, 595.942, 21.016, 14.447, 16.18, 1.031, 0.523, 1.21, "", "", 
  "", "", "", "", "", "", 26696., 1.078241*^6, 9.84, 0.244, 22558., 0.206, 
  0.07, 14.2, "people tested", "", "", "", "", "", "", "", "", "", 80.56, 
  1.09581085*^8, 351.873, 25.2, 4.803, 2.661, 7599.188, "", 370.437, 7.07, 
  7.8, 40.8, 78.463, 1., 71.23, 0.718}, {"PHL", "Asia", "Philippines", 
  "2020-07-19", 67456., 2152., 1599.571, 1831., 58., 42.429, 615.581, 19.638, 
  14.597, 16.709, 0.529, 0.387, 1.19, "", "", "", "", "", "", "", "", 21579., 
  1.09982*^6, 10.037, 0.197, 23313., 0.213, 0.069, 14.6, "people tested", "", 
  "", "", "", "", "", "", "", "", 80.56, 1.09581085*^8, 351.873, 25.2, 4.803, 
  2.661, 7599.188, "", 370.437, 7.07, 7.8, 40.8, 78.463, 1., 71.23, 0.718}, 
 {"PHL", "Asia", "Philippines", "2020-07-20", 68898., 1442., 1698.857, 1835., 
  4., 33.714, 628.74, 13.159, 15.503, 16.746, 0.037, 0.308, 1.18, "", "", "", 
  "", "", "", "", "", 21774., 1.121594*^6, 10.235, 0.199, 23786., 0.217, 
  0.071, 14., "people tested", "", "", "", "", "", "", "", "", "", 80.56, 
  1.09581085*^8, 351.873, 25.2, 4.803, 2.661, 7599.188, "", 370.437, 7.07, 
  7.8, 40.8, 78.463, 1., 71.23, 0.718}, {"PHL", "Asia", "Philippines", 
  "2020-07-21", 70764., 1866., 1888.429, 1837., 2., 33.429, 645.768, 17.028, 
  17.233, 16.764, 0.018, 0.305, 1.17, "", "", "", "", "", "", "", "", 26087., 
  1.147681*^6, 10.473, 0.238, 24610., 0.225, 0.077, 13., "people tested", "", 
  "", "", "", "", "", "", "", "", 80.56, 1.09581085*^8, 351.873, 25.2, 4.803, 
  2.661, 7599.188, "", 370.437, 7.07, 7.8, 40.8, 78.463, 1., 71.23, 0.718}, 
 {"PHL", "Asia", "Philippines", "2020-07-22", 72269., 1505., 1917., 1843., 
  6., 32.714, 659.503, 13.734, 17.494, 16.819, 0.055, 0.299, 1.16, "", "", 
  "", "", "", "", "", "", 29353., 1.177034*^6, 10.741, 0.268, 25620., 0.234, 
  0.075, 13.4, "people tested", "", "", "", "", "", "", "", "", "", 80.56, 
  1.09581085*^8, 351.873, 25.2, 4.803, 2.661, 7599.188, "", 370.437, 7.07, 
  7.8, 40.8, 78.463, 1., 71.23, 0.718}, {"PHL", "Asia", "Philippines", 
  "2020-07-23", 74390., 2121., 1874.857, 1871., 28., 32.571, 678.858, 19.356, 
  17.109, 17.074, 0.256, 0.297, 1.17, "", "", "", "", "", "", "", "", 30745., 
  1.207779*^6, 11.022, 0.281, 26165., 0.239, 0.072, 14., "people tested", "", 
  "", "", "", "", "", "", "", "", 76.85, 1.09581085*^8, 351.873, 25.2, 4.803, 
  2.661, 7599.188, "", 370.437, 7.07, 7.8, 40.8, 78.463, 1., 71.23, 0.718}, 
 {"PHL", "Asia", "Philippines", "2020-07-24", 76444., 2054., 1920.429, 1879., 
  8., 31.286, 697.602, 18.744, 17.525, 17.147, 0.073, 0.286, 1.17, "", "", 
  "", "", "", "", "", "", 31965., 1.239744*^6, 11.313, 0.292, 26886., 0.245, 
  0.071, 14., "people tested", "", "", "", "", "", "", "", "", "", 76.85, 
  1.09581085*^8, 351.873, 25.2, 4.803, 2.661, 7599.188, "", 370.437, 7.07, 
  7.8, 40.8, 78.463, 1., 71.23, 0.718}, {"PHL", "Asia", "Philippines", 
  "2020-07-25", 78412., 1968., 1872.571, 1897., 18., 17.714, 715.561, 17.959, 
  17.088, 17.311, 0.164, 0.162, 1.17, "", "", "", "", "", "", "", "", 36295., 
  1.276039*^6, 11.645, 0.331, 28257., 0.258, 0.066, 15.1, "people tested", 
  "", "", "", "", "", "", "", "", "", 76.85, 1.09581085*^8, 351.873, 25.2, 
  4.803, 2.661, 7599.188, "", 370.437, 7.07, 7.8, 40.8, 78.463, 1., 71.23, 
  0.718}, {"PHL", "Asia", "Philippines", "2020-07-26", 80448., 2036., 1856., 
  1932., 35., 14.429, 734.141, 18.58, 16.937, 17.631, 0.319, 0.132, 1.19, "", 
  "", "", "", "", "", "", "", 26893., 1.302932*^6, 11.89, 0.245, 29016., 
  0.265, 0.064, 15.6, "people tested", "", "", "", "", "", "", "", "", "", 
  76.85, 1.09581085*^8, 351.873, 25.2, 4.803, 2.661, 7599.188, "", 370.437, 
  7.07, 7.8, 40.8, 78.463, 1., 71.23, 0.718}, {"PHL", "Asia", "Philippines", 
  "2020-07-27", 82040., 1592., 1877.429, 1945., 13., 15.714, 748.669, 14.528, 
  17.133, 17.749, 0.119, 0.143, 1.23, "", "", "", "", "", "", "", "", 29625., 
  1.332557*^6, 12.16, 0.27, 30138., 0.275, 0.062, 16.1, "people tested", "", 
  "", "", "", "", "", "", "", "", 76.85, 1.09581085*^8, 351.873, 25.2, 4.803, 
  2.661, 7599.188, "", 370.437, 7.07, 7.8, 40.8, 78.463, 1., 71.23, 0.718}, 
 {"PHL", "Asia", "Philippines", "2020-07-28", 83673., 1633., 1844.143, 1947., 
  2., 15.714, 763.572, 14.902, 16.829, 17.768, 0.018, 0.143, 1.28, "", "", 
  "", "", "", "", "", "", 29318., 1.361875*^6, 12.428, 0.268, 30599., 0.279, 
  0.06, 16.6, "people tested", "", "", "", "", "", "", "", "", "", 76.85, 
  1.09581085*^8, 351.873, 25.2, 4.803, 2.661, 7599.188, "", 370.437, 7.07, 
  7.8, 40.8, 78.463, 1., 71.23, 0.718}, {"PHL", "Asia", "Philippines", 
  "2020-07-29", 85486., 1813., 1888.143, 1962., 15., 17., 780.116, 16.545, 
  17.231, 17.905, 0.137, 0.155, 1.37, "", "", "", "", "", "", "", "", 35951., 
  1.397826*^6, 12.756, 0.328, 31542., 0.288, 0.06, 16.7, "people tested", "", 
  "", "", "", "", "", "", "", "", 76.85, 1.09581085*^8, 351.873, 25.2, 4.803, 
  2.661, 7599.188, "", 370.437, 7.07, 7.8, 40.8, 78.463, 1., 71.23, 0.718}, 
 {"PHL", "Asia", "Philippines", "2020-07-30", 89374., 3888., 2140.571, 1983., 
  21., 16., 815.597, 35.481, 19.534, 18.096, 0.192, 0.146, 1.46, "", "", "", 
  "", "", "", "", "", 35962., 1.433788*^6, 13.084, 0.328, 32287., 0.295, 
  0.066, 15.1, "people tested", "", "", "", "", "", "", "", "", "", 76.85, 
  1.09581085*^8, 351.873, 25.2, 4.803, 2.661, 7599.188, "", 370.437, 7.07, 
  7.8, 40.8, 78.463, 1., 71.23, 0.718}, {"PHL", "Asia", "Philippines", 
  "2020-07-31", 93354., 3980., 2415.714, 2023., 40., 20.571, 851.917, 36.32, 
  22.045, 18.461, 0.365, 0.188, 1.51, "", "", "", "", "", "", "", "", 32070., 
  1.465858*^6, 13.377, 0.293, 32302., 0.295, 0.075, 13.4, "people tested", 
  "", "", "", "", "", "", "", "", "", 76.85, 1.09581085*^8, 351.873, 25.2, 
  4.803, 2.661, 7599.188, "", 370.437, 7.07, 7.8, 40.8, 78.463, 1., 71.23, 
  0.718}, {"PHL", "Asia", "Philippines", "2020-08-01", 98232., 4878., 
  2831.429, 2039., 16., 20.286, 896.432, 44.515, 25.839, 18.607, 0.146, 
  0.185, 1.52, "", "", "", "", "", "", "", "", 30260., 1.496118*^6, 13.653, 
  0.276, 31440., 0.287, 0.09, 11.1, "people tested", "", "", "", "", "", "", 
  "", "", "", 76.85, 1.09581085*^8, 351.873, 25.2, 4.803, 2.661, 7599.188, 
  "", 370.437, 7.07, 7.8, 40.8, 78.463, 1., 71.23, 0.718}, 
 {"PHL", "Asia", "Philippines", "2020-08-02", 103185., 4953., 3248.143, 
  2059., 20., 18.143, 941.631, 45.199, 29.641, 18.79, 0.183, 0.166, 1.49, "", 
  "", "", "", "", "", "", "", 23668., 1.519786*^6, 13.869, 0.216, 30979., 
  0.283, 0.105, 9.5, "people tested", "", "", "", "", "", "", "", "", "", 
  76.85, 1.09581085*^8, 351.873, 25.2, 4.803, 2.661, 7599.188, "", 370.437, 
  7.07, 7.8, 40.8, 78.463, 1., 71.23, 0.718}, {"PHL", "Asia", "Philippines", 
  "2020-08-03", 106330., 3145., 3470., 2104., 45., 22.714, 970.332, 28.7, 
  31.666, 19.2, 0.411, 0.207, 1.44, "", "", "", "", "", "", "", "", 29835., 
  1.549621*^6, 14.141, 0.272, 31009., 0.283, 0.112, 8.9, "people tested", "", 
  "", "", "", "", "", "", "", "", 79.63, 1.09581085*^8, 351.873, 25.2, 4.803, 
  2.661, 7599.188, "", 370.437, 7.07, 7.8, 40.8, 78.463, 1., 71.23, 0.718}, 
 {"PHL", "Asia", "Philippines", "2020-08-04", 112593., 6263., 4131.429, 
  2115., 11., 24., 1027.486, 57.154, 37.702, 19.301, 0.1, 0.219, 1.41, "", 
  "", "", "", "", "", "", "", 26461., 1.576082*^6, 14.383, 0.241, 30601., 
  0.279, 0.135, 7.4, "people tested", "", "", "", "", "", "", "", "", "", 
  79.63, 1.09581085*^8, 351.873, 25.2, 4.803, 2.661, 7599.188, "", 370.437, 
  7.07, 7.8, 40.8, 78.463, 1., 71.23, 0.718}, {"PHL", "Asia", "Philippines", 
  "2020-08-05", 115980., 3387., 4356.286, 2123., 8., 23., 1058.394, 30.909, 
  39.754, 19.374, 0.073, 0.21, 1.32, "", "", "", "", "", "", "", "", 28331., 
  1.604413*^6, 14.641, 0.259, 29512., 0.269, 0.148, 6.8, "people tested", "", 
  "", "", "", "", "", "", "", "", 79.63, 1.09581085*^8, 351.873, 25.2, 4.803, 
  2.661, 7599.188, "", 370.437, 7.07, 7.8, 40.8, 78.463, 1., 71.23, 0.718}, 
 {"PHL", "Asia", "Philippines", "2020-08-06", 119460., 3480., 4298., 2150., 
  27., 23.857, 1090.152, 31.757, 39.222, 19.62, 0.246, 0.218, 1.24, "", "", 
  "", "", "", "", "", "", 31835., 1.636248*^6, 14.932, 0.291, 28923., 0.264, 
  0.149, 6.7, "people tested", "", "", "", "", "", "", "", "", "", 79.63, 
  1.09581085*^8, 351.873, 25.2, 4.803, 2.661, 7599.188, "", 370.437, 7.07, 
  7.8, 40.8, 78.463, 1., 71.23, 0.718}, {"PHL", "Asia", "Philippines", 
  "2020-08-07", 122754., 3294., 4200., 2168., 18., 20.714, 1120.212, 30.06, 
  38.328, 19.784, 0.164, 0.189, 1.19, "", "", "", "", "", "", "", "", 37803., 
  1.674051*^6, 15.277, 0.345, 29742., 0.271, 0.141, 7.1, "people tested", "", 
  "", "", "", "", "", "", "", "", 79.63, 1.09581085*^8, 351.873, 25.2, 4.803, 
  2.661, 7599.188, "", 370.437, 7.07, 7.8, 40.8, 78.463, 1., 71.23, 0.718}, 
 {"PHL", "Asia", "Philippines", "2020-08-08", 126885., 4131., 4093.286, 
  2209., 41., 24.286, 1157.91, 37.698, 37.354, 20.159, 0.374, 0.222, 1.18, 
  "", "", "", "", "", "", "", "", 35690., 1.709741*^6, 15.603, 0.326, 30518., 
  0.278, 0.134, 7.5, "people tested", "", "", "", "", "", "", "", "", "", 
  79.63, 1.09581085*^8, 351.873, 25.2, 4.803, 2.661, 7599.188, "", 370.437, 
  7.07, 7.8, 40.8, 78.463, 1., 71.23, 0.718}, {"PHL", "Asia", "Philippines", 
  "2020-08-09", 129913., 3028., 3818.286, 2270., 61., 30.143, 1185.542, 
  27.633, 34.844, 20.715, 0.557, 0.275, 1.18, "", "", "", "", "", "", "", "", 
  28776., 1.738517*^6, 15.865, 0.263, 31247., 0.285, 0.122, 8.2, 
  "people tested", "", "", "", "", "", "", "", "", "", 79.63, 1.09581085*^8, 
  351.873, 25.2, 4.803, 2.661, 7599.188, "", 370.437, 7.07, 7.8, 40.8, 
  78.463, 1., 71.23, 0.718}, {"PHL", "Asia", "Philippines", "2020-08-10", 
  136638., 6725., 4329.714, 2294., 24., 27.143, 1246.912, 61.37, 39.512, 
  20.934, 0.219, 0.248, 1.2, "", "", "", "", "", "", "", "", 34328., 
  1.772845*^6, 16.178, 0.313, 31889., 0.291, 0.136, 7.4, "people tested", "", 
  "", "", "", "", "", "", "", "", 79.63, 1.09581085*^8, 351.873, 25.2, 4.803, 
  2.661, 7599.188, "", 370.437, 7.07, 7.8, 40.8, 78.463, 1., 71.23, 0.718}, 
 {"PHL", "Asia", "Philippines", "2020-08-11", 139538., 2900., 3849.286, 
  2312., 18., 28.143, 1273.377, 26.464, 35.127, 21.099, 0.164, 0.257, 1.16, 
  "", "", "", "", "", "", "", "", 26929., 1.799774*^6, 16.424, 0.246, 31956., 
  0.292, 0.12, 8.3, "people tested", "", "", "", "", "", "", "", "", "", 
  79.63, 1.09581085*^8, 351.873, 25.2, 4.803, 2.661, 7599.188, "", 370.437, 
  7.07, 7.8, 40.8, 78.463, 1., 71.23, 0.718}, {"PHL", "Asia", "Philippines", 
  "2020-08-12", 143749., 4211., 3967., 2404., 92., 40.143, 1311.805, 38.428, 
  36.202, 21.938, 0.84, 0.366, 1.14, "", "", "", "", "", "", "", "", 31435., 
  1.831209*^6, 16.711, 0.287, 32399., 0.296, 0.122, 8.2, "people tested", "", 
  "", "", "", "", "", "", "", "", 79.63, 1.09581085*^8, 351.873, 25.2, 4.803, 
  2.661, 7599.188, "", 370.437, 7.07, 7.8, 40.8, 78.463, 1., 71.23, 0.718}, 
 {"PHL", "Asia", "Philippines", "2020-08-13", 147526., 3777., 4009.429, 
  2426., 22., 39.429, 1346.272, 34.468, 36.589, 22.139, 0.201, 0.36, 1.12, 
  "", "", "", "", "", "", "", "", 34631., 1.86584*^6, 17.027, 0.316, 32799., 
  0.299, 0.122, 8.2, "people tested", "", "", "", "", "", "", "", "", "", 
  79.63, 1.09581085*^8, 351.873, 25.2, 4.803, 2.661, 7599.188, "", 370.437, 
  7.07, 7.8, 40.8, 78.463, 1., 71.23, 0.718}, {"PHL", "Asia", "Philippines", 
  "2020-08-14", 153660., 6134., 4415.143, 2442., 16., 39.143, 1402.249, 
  55.977, 40.291, 22.285, 0.146, 0.357, 1.11, "", "", "", "", "", "", "", "", 
  36674., 1.902514*^6, 17.362, 0.335, 32638., 0.298, 0.135, 7.4, 
  "people tested", "", "", "", "", "", "", "", "", "", 79.63, 1.09581085*^8, 
  351.873, 25.2, 4.803, 2.661, 7599.188, "", 370.437, 7.07, 7.8, 40.8, 
  78.463, 1., 71.23, 0.718}, {"PHL", "Asia", "Philippines", "2020-08-15", 
  157918., 4258., 4433.286, 2600., 158., 55.857, 1441.106, 38.857, 40.457, 
  23.727, 1.442, 0.51, 1.07, "", "", "", "", "", "", "", "", 37567., 
  1.940081*^6, 17.705, 0.343, 32906., 0.3, 0.135, 7.4, "people tested", "", 
  "", "", "", "", "", "", "", "", 76.85, 1.09581085*^8, 351.873, 25.2, 4.803, 
  2.661, 7599.188, "", 370.437, 7.07, 7.8, 40.8, 78.463, 1., 71.23, 0.718}, 
 {"PHL", "Asia", "Philippines", "2020-08-16", 161253., 3335., 4477.143, 
  2665., 65., 56.429, 1471.54, 30.434, 40.857, 24.32, 0.593, 0.515, 1.05, "", 
  "", "", "", "", "", "", "", 29997., 1.970078*^6, 17.978, 0.274, 33080., 
  0.302, 0.135, 7.4, "people tested", "", "", "", "", "", "", "", "", "", 
  76.85, 1.09581085*^8, 351.873, 25.2, 4.803, 2.661, 7599.188, "", 370.437, 
  7.07, 7.8, 40.8, 78.463, 1., 71.23, 0.718}, {"PHL", "Asia", "Philippines", 
  "2020-08-17", 164474., 3221., 3976.571, 2681., 16., 55.286, 1500.934, 
  29.394, 36.289, 24.466, 0.146, 0.505, 1.04, "", "", "", "", "", "", "", "", 
  31500., 2.001578*^6, 18.266, 0.287, 32676., 0.298, 0.122, 8.2, 
  "people tested", "", "", "", "", "", "", "", "", "", 76.85, 1.09581085*^8, 
  351.873, 25.2, 4.803, 2.661, 7599.188, "", 370.437, 7.07, 7.8, 40.8, 
  78.463, 1., 71.23, 0.718}, {"PHL", "Asia", "Philippines", "2020-08-18", 
  169213., 4739., 4239.286, 2687., 6., 53.571, 1544.181, 43.247, 38.686, 
  24.521, 0.055, 0.489, 1.05, "", "", "", "", "", "", "", "", 31625., 
  2.033203*^6, 18.554, 0.289, 33347., 0.304, 0.127, 7.9, "people tested", "", 
  "", "", "", "", "", "", "", "", 75.46, 1.09581085*^8, 351.873, 25.2, 4.803, 
  2.661, 7599.188, "", 370.437, 7.07, 7.8, 40.8, 78.463, 1., 71.23, 0.718}, 
 {"PHL", "Asia", "Philippines", "2020-08-19", 173774., 4561., 4289.286, 
  2795., 108., 55.857, 1585.803, 41.622, 39.143, 25.506, 0.986, 0.51, 1.05, 
  "", "", "", "", "", "", "", "", 36171., 2.069374*^6, 18.884, 0.33, 34024., 
  0.31, 0.126, 7.9, "people tested", "", "", "", "", "", "", "", "", "", 
  71.76, 1.09581085*^8, 351.873, 25.2, 4.803, 2.661, 7599.188, "", 370.437, 
  7.07, 7.8, 40.8, 78.463, 1., 71.23, 0.718}, {"PHL", "Asia", "Philippines", 
  "2020-08-20", 178022., 4248., 4356.571, 2883., 88., 65.286, 1624.569, 
  38.766, 39.757, 26.309, 0.803, 0.596, 1.03, "", "", "", "", "", "", "", "", 
  35380., 2.104754*^6, 19.207, 0.323, 34131., 0.311, 0.128, 7.8, 
  "people tested", "", "", "", "", "", "", "", "", "", 71.76, 1.09581085*^8, 
  351.873, 25.2, 4.803, 2.661, 7599.188, "", 370.437, 7.07, 7.8, 40.8, 
  78.463, 1., 71.23, 0.718}, {"PHL", "Asia", "Philippines", "2020-08-21", 
  182365., 4343., 4100.714, 2940., 57., 71.143, 1664.201, 39.633, 37.422, 
  26.829, 0.52, 0.649, 1., "", "", "", "", "", "", "", "", 38376., 
  2.14313*^6, 19.557, 0.35, 34374., 0.314, 0.119, 8.4, "people tested", "", 
  "", "", "", "", "", "", "", "", 71.76, 1.09581085*^8, 351.873, 25.2, 4.803, 
  2.661, 7599.188, "", 370.437, 7.07, 7.8, 40.8, 78.463, 1., 71.23, 0.718}, 
 {"PHL", "Asia", "Philippines", "2020-08-22", 187249., 4884., 4190.143, 
  2966., 26., 52.286, 1708.771, 44.57, 38.238, 27.067, 0.237, 0.477, 0.99, 
  "", "", "", "", "", "", "", "", 36168., 2.179298*^6, 19.888, 0.33, 34174., 
  0.312, 0.123, 8.2, "people tested", "", "", "", "", "", "", "", "", "", 
  71.76, 1.09581085*^8, 351.873, 25.2, 4.803, 2.661, 7599.188, "", 370.437, 
  7.07, 7.8, 40.8, 78.463, 1., 71.23, 0.718}, {"PHL", "Asia", "Philippines", 
  "2020-08-23", 189601., 2352., 4049.714, 2998., 32., 47.571, 1730.235, 
  21.464, 36.956, 27.359, 0.292, 0.434, 0.97, "", "", "", "", "", "", "", "", 
  26607., 2.205905*^6, 20.13, 0.243, 33690., 0.307, 0.12, 8.3, 
  "people tested", "", "", "", "", "", "", "", "", "", 71.76, 1.09581085*^8, 
  351.873, 25.2, 4.803, 2.661, 7599.188, "", 370.437, 7.07, 7.8, 40.8, 
  78.463, 1., 71.23, 0.718}, {"PHL", "Asia", "Philippines", "2020-08-24", 
  194252., 4651., 4254., 3010., 12., 47., 1772.678, 42.443, 38.821, 27.468, 
  0.11, 0.429, 0.97, "", "", "", "", "", "", "", "", 28417., 2.234322*^6, 
  20.39, 0.259, 33249., 0.303, 0.128, 7.8, "people tested", "", "", "", "", 
  "", "", "", "", "", 71.76, 1.09581085*^8, 351.873, 25.2, 4.803, 2.661, 
  7599.188, "", 370.437, 7.07, 7.8, 40.8, 78.463, 1., 71.23, 0.718}, 
 {"PHL", "Asia", "Philippines", "2020-08-25", 197164., 2912., 3993., 3038., 
  28., 50.143, 1799.252, 26.574, 36.439, 27.724, 0.256, 0.458, 0.97, "", "", 
  "", "", "", "", "", "", 27875., 2.262197*^6, 20.644, 0.254, 32713., 0.299, 
  0.122, 8.2, "people tested", "", "", "", "", "", "", "", "", "", 68.98, 
  1.09581085*^8, 351.873, 25.2, 4.803, 2.661, 7599.188, "", 370.437, 7.07, 
  7.8, 40.8, 78.463, 1., 71.23, 0.718}, {"PHL", "Asia", "Philippines", 
  "2020-08-26", 202361., 5197., 4083.857, 3137., 99., 48.857, 1846.678, 
  47.426, 37.268, 28.627, 0.903, 0.446, 0.97, "", "", "", "", "", "", "", "", 
  39685., 2.301882*^6, 21.006, 0.362, 33215., 0.303, 0.123, 8.1, 
  "people tested", "", "", "", "", "", "", "", "", "", 68.98, 1.09581085*^8, 
  351.873, 25.2, 4.803, 2.661, 7599.188, "", 370.437, 7.07, 7.8, 40.8, 
  78.463, 1., 71.23, 0.718}, {"PHL", "Asia", "Philippines", "2020-08-27", 
  205581., 3220., 3937., 3234., 97., 50.143, 1876.063, 29.385, 35.928, 
  29.512, 0.885, 0.458, 0.95, "", "", "", "", "", "", "", "", 39922., 
  2.341804*^6, 21.371, 0.364, 33864., 0.309, 0.116, 8.6, "people tested", "", 
  "", "", "", "", "", "", "", "", 68.98, 1.09581085*^8, 351.873, 25.2, 4.803, 
  2.661, 7599.188, "", 370.437, 7.07, 7.8, 40.8, 78.463, 1., 71.23, 0.718}, 
 {"PHL", "Asia", "Philippines", "2020-08-28", 209544., 3963., 3882.714, 
  3325., 91., 55., 1912.228, 36.165, 35.432, 30.343, 0.83, 0.502, 0.93, "", 
  "", "", "", "", "", "", "", 38722., 2.380526*^6, 21.724, 0.353, 33914., 
  0.309, 0.114, 8.7, "people tested", "", "", "", "", "", "", "", "", "", 
  68.98, 1.09581085*^8, 351.873, 25.2, 4.803, 2.661, 7599.188, "", 370.437, 
  7.07, 7.8, 40.8, 78.463, 1., 71.23, 0.718}, {"PHL", "Asia", "Philippines", 
  "2020-08-29", 213131., 3587., 3697.429, 3419., 94., 64.714, 1944.962, 
  32.734, 33.741, 31.201, 0.858, 0.591, 0.92, "", "", "", "", "", "", "", "", 
  36107., 2.416633*^6, 22.053, 0.33, 33905., 0.309, 0.109, 9.2, 
  "people tested", "", "", "", "", "", "", "", "", "", 68.98, 1.09581085*^8, 
  351.873, 25.2, 4.803, 2.661, 7599.188, "", 370.437, 7.07, 7.8, 40.8, 
  78.463, 1., 71.23, 0.718}, {"PHL", "Asia", "Philippines", "2020-08-30", 
  217396., 4265., 3970.714, 3520., 101., 74.571, 1983.883, 38.921, 36.235, 
  32.122, 0.922, 0.681, 0.92, "", "", "", "", "", "", "", "", 33613., 
  2.450246*^6, 22.36, 0.307, 34906., 0.319, 0.114, 8.8, "people tested", "", 
  "", "", "", "", "", "", "", "", 68.98, 1.09581085*^8, 351.873, 25.2, 4.803, 
  2.661, 7599.188, "", 370.437, 7.07, 7.8, 40.8, 78.463, 1., 71.23, 0.718}, 
 {"PHL", "Asia", "Philippines", "2020-08-31", 220819., 3423., 3795.286, 
  3558., 38., 78.286, 2015.12, 31.237, 34.634, 32.469, 0.347, 0.714, 0.89, 
  "", "", "", "", "", "", "", "", 32481., 2.482727*^6, 22.657, 0.296, 35486., 
  0.324, 0.107, 9.4, "people tested", "", "", "", "", "", "", "", "", "", 
  68.98, 1.09581085*^8, 351.873, 25.2, 4.803, 2.661, 7599.188, "", 370.437, 
  7.07, 7.8, 40.8, 78.463, 1., 71.23, 0.718}, {"PHL", "Asia", "Philippines", 
  "2020-09-01", 224264., 3445., 3871.429, 3597., 39., 79.857, 2046.558, 
  31.438, 35.329, 32.825, 0.356, 0.729, 0.87, "", "", "", "", "", "", "", "", 
  31616., 2.514343*^6, 22.945, 0.289, 36021., 0.329, 0.107, 9.3, 
  "people tested", "", "", "", "", "", "", "", "", "", 68.98, 1.09581085*^8, 
  351.873, 25.2, 4.803, 2.661, 7599.188, "", 370.437, 7.07, 7.8, 40.8, 
  78.463, 1., 71.23, 0.718}, {"PHL", "Asia", "Philippines", "2020-09-02", 
  226440., 2176., 3439.857, 3623., 26., 69.429, 2066.415, 19.857, 31.391, 
  33.062, 0.237, 0.634, 0.85, "", "", "", "", "", "", "", "", 37297., 
  2.55164*^6, 23.285, 0.34, 35680., 0.326, 0.096, 10.4, "people tested", "", 
  "", "", "", "", "", "", "", "", 68.98, 1.09581085*^8, 351.873, 25.2, 4.803, 
  2.661, 7599.188, "", 370.437, 7.07, 7.8, 40.8, 78.463, 1., 71.23, 0.718}, 
 {"PHL", "Asia", "Philippines", "2020-09-03", 228403., 1963., 3260.286, 
  3688., 65., 64.857, 2084.329, 17.914, 29.752, 33.655, 0.593, 0.592, 0.84, 
  "", "", "", "", "", "", "", "", 38395., 2.590035*^6, 23.636, 0.35, 35462., 
  0.324, 0.092, 10.9, "people tested", "", "", "", "", "", "", "", "", "", 
  68.98, 1.09581085*^8, 351.873, 25.2, 4.803, 2.661, 7599.188, "", 370.437, 
  7.07, 7.8, 40.8, 78.463, 1., 71.23, 0.718}, {"PHL", "Asia", "Philippines", 
  "2020-09-04", 232072., 3669., 3218.286, 3737., 49., 58.857, 2117.811, 
  33.482, 29.369, 34.103, 0.447, 0.537, 0.85, "", "", "", "", "", "", "", "", 
  38935., 2.62897*^6, 23.991, 0.355, 35492., 0.324, 0.091, 11., 
  "people tested", "", "", "", "", "", "", "", "", "", 68.98, 1.09581085*^8, 
  351.873, 25.2, 4.803, 2.661, 7599.188, "", 370.437, 7.07, 7.8, 40.8, 
  78.463, 1., 71.23, 0.718}, {"PHL", "Asia", "Philippines", "2020-09-05", 
  234570., 2498., 3062.714, 3790., 53., 53., 2140.607, 22.796, 27.949, 
  34.586, 0.484, 0.484, 0.86, "", "", "", "", "", "", "", "", 39279., 
  2.668249*^6, 24.35, 0.358, 35945., 0.328, 0.085, 11.7, "people tested", "", 
  "", "", "", "", "", "", "", "", 68.98, 1.09581085*^8, 351.873, 25.2, 4.803, 
  2.661, 7599.188, "", 370.437, 7.07, 7.8, 40.8, 78.463, 1., 71.23, 0.718}, 
 {"PHL", "Asia", "Philippines", "2020-09-06", 237365., 2795., 2852.714, 
  3875., 85., 50.714, 2166.113, 25.506, 26.033, 35.362, 0.776, 0.463, 0.88, 
  "", "", "", "", "", "", "", "", 31890., 2.700139*^6, 24.641, 0.291, 35699., 
  0.326, 0.08, 12.5, "people tested", "", "", "", "", "", "", "", "", "", 
  68.98, 1.09581085*^8, 351.873, 25.2, 4.803, 2.661, 7599.188, "", 370.437, 
  7.07, 7.8, 40.8, 78.463, 1., 71.23, 0.718}, {"PHL", "Asia", "Philippines", 
  "2020-09-07", 238727., 1362., 2558.286, 3890., 15., 47.429, 2178.542, 
  12.429, 23.346, 35.499, 0.137, 0.433, 0.91, "", "", "", "", "", "", "", "", 
  34766., 2.734905*^6, 24.958, 0.317, 36025., 0.329, 0.071, 14.1, 
  "people tested", "", "", "", "", "", "", "", "", "", 68.98, 1.09581085*^8, 
  351.873, 25.2, 4.803, 2.661, 7599.188, "", 370.437, 7.07, 7.8, 40.8, 
  78.463, 1., 71.23, 0.718}, {"PHL", "Asia", "Philippines", "2020-09-08", 
  241987., 3260., 2531.857, 3916., 26., 45.571, 2208.292, 29.75, 23.105, 
  35.736, 0.237, 0.416, 0.98, "", "", "", "", "", "", "", "", 34679., 
  2.769584*^6, 25.274, 0.316, 36463., 0.333, 0.069, 14.4, "people tested", 
  "", "", "", "", "", "", "", "", "", 68.98, 1.09581085*^8, 351.873, 25.2, 
  4.803, 2.661, 7599.188, "", 370.437, 7.07, 7.8, 40.8, 78.463, 1., 71.23, 
  0.718}, {"PHL", "Asia", "Philippines", "2020-09-09", 245143., 3156., 
  2671.857, 3986., 70., 51.857, 2237.092, 28.801, 24.382, 36.375, 0.639, 
  0.473, 1.03, "", "", "", "", "", "", "", "", 39055., 2.808639*^6, 25.631, 
  0.356, 36714., 0.335, 0.073, 13.7, "people tested", "", "", "", "", "", "", 
  "", "", "", 68.98, 1.09581085*^8, 351.873, 25.2, 4.803, 2.661, 7599.188, 
  "", 370.437, 7.07, 7.8, 40.8, 78.463, 1., 71.23, 0.718}, 
 {"PHL", "Asia", "Philippines", "2020-09-10", 248947., 3804., 2934.857, 
  4066., 80., 54., 2271.806, 34.714, 26.783, 37.105, 0.73, 0.493, 1.07, "", 
  "", "", "", "", "", "", "", 42625., 2.851264*^6, 26.02, 0.389, 37318., 
  0.341, 0.079, 12.7, "people tested", "", "", "", "", "", "", "", "", "", 
  68.98, 1.09581085*^8, 351.873, 25.2, 4.803, 2.661, 7599.188, "", 370.437, 
  7.07, 7.8, 40.8, 78.463, 1., 71.23, 0.718}, {"PHL", "Asia", "Philippines", 
  "2020-09-11", 252964., 4017., 2984.571, 4108., 42., 53., 2308.464, 36.658, 
  27.236, 37.488, 0.383, 0.484, 1.09, "", "", "", "", "", "", "", "", 44825., 
  2.896089*^6, 26.429, 0.409, 38160., 0.348, 0.078, 12.8, "people tested", 
  "", "", "", "", "", "", "", "", "", 68.98, 1.09581085*^8, 351.873, 25.2, 
  4.803, 2.661, 7599.188, "", 370.437, 7.07, 7.8, 40.8, 78.463, 1., 71.23, 
  0.718}, {"PHL", "Asia", "Philippines", "2020-09-12", 257863., 4899., 
  3327.571, 4292., 184., 71.714, 2353.171, 44.707, 30.366, 39.167, 1.679, 
  0.654, 1.1, "", "", "", "", "", "", "", "", 41933., 2.938022*^6, 26.811, 
  0.383, 38539., 0.352, 0.086, 11.6, "people tested", "", "", "", "", "", "", 
  "", "", "", 68.98, 1.09581085*^8, 351.873, 25.2, 4.803, 2.661, 7599.188, 
  "", 370.437, 7.07, 7.8, 40.8, 78.463, 1., 71.23, 0.718}, 
 {"PHL", "Asia", "Philippines", "2020-09-13", 261216., 3353., 3407.286, 
  4371., 79., 70.857, 2383.769, 30.598, 31.094, 39.888, 0.721, 0.647, 1.08, 
  "", "", "", "", "", "", "", "", 30093., 2.968115*^6, 27.086, 0.275, 38282., 
  0.349, 0.089, 11.2, "people tested", "", "", "", "", "", "", "", "", "", 
  68.98, 1.09581085*^8, 351.873, 25.2, 4.803, 2.661, 7599.188, "", 370.437, 
  7.07, 7.8, 40.8, 78.463, 1., 71.23, 0.718}, {"PHL", "Asia", "Philippines", 
  "2020-09-14", 265888., 4672., 3880.143, 4630., 259., 105.714, 2426.404, 
  42.635, 35.409, 42.252, 2.364, 0.965, 1.08, "", "", "", "", "", "", "", "", 
  28902., 2.997017*^6, 27.35, 0.264, 37445., 0.342, 0.104, 9.7, 
  "people tested", "", "", "", "", "", "", "", "", "", 68.98, 1.09581085*^8, 
  351.873, 25.2, 4.803, 2.661, 7599.188, "", 370.437, 7.07, 7.8, 40.8, 
  78.463, 1., 71.23, 0.718}, {"PHL", "Asia", "Philippines", "2020-09-15", 
  269407., 3519., 3917.143, 4663., 33., 106.714, 2458.517, 32.113, 35.747, 
  42.553, 0.301, 0.974, 1.05, "", "", "", "", "", "", "", "", 35000., 
  3.032017*^6, 27.669, 0.319, 37490., 0.342, 0.104, 9.6, "people tested", "", 
  "", "", "", "", "", "", "", "", 68.98, 1.09581085*^8, 351.873, 25.2, 4.803, 
  2.661, 7599.188, "", 370.437, 7.07, 7.8, 40.8, 78.463, 1., 71.23, 0.718}, 
 {"PHL", "Asia", "Philippines", "2020-09-16", 272934., 3527., 3970.143, 
  4732., 69., 106.571, 2490.704, 32.186, 36.23, 43.183, 0.63, 0.973, 1.02, 
  "", "", "", "", "", "", "", "", 37347., 3.069364*^6, 28.01, 0.341, 37246., 
  0.34, 0.107, 9.4, "people tested", "", "", "", "", "", "", "", "", "", 
  68.98, 1.09581085*^8, 351.873, 25.2, 4.803, 2.661, 7599.188, "", 370.437, 
  7.07, 7.8, 40.8, 78.463, 1., 71.23, 0.718}, {"PHL", "Asia", "Philippines", 
  "2020-09-17", 276289., 3355., 3906., 4785., 53., 102.714, 2521.32, 30.617, 
  35.645, 43.666, 0.484, 0.937, 0.99, "", "", "", "", "", "", "", "", 39308., 
  3.108672*^6, 28.369, 0.359, 36773., 0.336, 0.106, 9.4, "people tested", "", 
  "", "", "", "", "", "", "", "", 68.98, 1.09581085*^8, 351.873, 25.2, 4.803, 
  2.661, 7599.188, "", 370.437, 7.07, 7.8, 40.8, 78.463, 1., 71.23, 0.718}, 
 {"PHL", "Asia", "Philippines", "2020-09-18", 279526., 3237., 3794.571, 
  4830., 45., 103.143, 2550.86, 29.54, 34.628, 44.077, 0.411, 0.941, 0.96, 
  "", "", "", "", "", "", "", "", 41522., 3.150194*^6, 28.748, 0.379, 36301., 
  0.331, 0.105, 9.6, "people tested", "", "", "", "", "", "", "", "", "", 
  68.98, 1.09581085*^8, 351.873, 25.2, 4.803, 2.661, 7599.188, "", 370.437, 
  7.07, 7.8, 40.8, 78.463, 1., 71.23, 0.718}, {"PHL", "Asia", "Philippines", 
  "2020-09-19", 283460., 3934., 3656.714, 4930., 100., 91.143, 2586.76, 35.9, 
  33.37, 44.99, 0.913, 0.832, 0.94, "", "", "", "", "", "", "", "", 38369., 
  3.188563*^6, 29.098, 0.35, 35792., 0.327, 0.102, 9.8, "people tested", "", 
  "", "", "", "", "", "", "", "", 68.98, 1.09581085*^8, 351.873, 25.2, 4.803, 
  2.661, 7599.188, "", 370.437, 7.07, 7.8, 40.8, 78.463, 1., 71.23, 0.718}, 
 {"PHL", "Asia", "Philippines", "2020-09-20", 286743., 3283., 3646.714, 
  4984., 54., 87.571, 2616.72, 29.96, 33.279, 45.482, 0.493, 0.799, 0.91, "", 
  "", "", "", "", "", "", "", 25781., 3.214344*^6, 29.333, 0.235, 35176., 
  0.321, 0.104, 9.6, "people tested", "", "", "", "", "", "", "", "", "", 
  68.98, 1.09581085*^8, 351.873, 25.2, 4.803, 2.661, 7599.188, "", 370.437, 
  7.07, 7.8, 40.8, 78.463, 1., 71.23, 0.718}, {"PHL", "Asia", "Philippines", 
  "2020-09-21", 290190., 3447., 3471.714, 4999., 15., 52.714, 2648.176, 
  31.456, 31.682, 45.619, 0.137, 0.481, 0.88, "", "", "", "", "", "", "", "", 
  29400., 3.243744*^6, 29.601, 0.268, 35247., 0.322, 0.098, 10.2, 
  "people tested", "", "", "", "", "", "", "", "", "", 67.13, 1.09581085*^8, 
  351.873, 25.2, 4.803, 2.661, 7599.188, "", 370.437, 7.07, 7.8, 40.8, 
  78.463, 1., 71.23, 0.718}, {"PHL", "Asia", "Philippines", "2020-09-22", 
  291789., 1599., 3197.429, 5049., 50., 55.143, 2662.768, 14.592, 29.179, 
  46.075, 0.456, 0.503, 0.86, "", "", "", "", "", "", "", "", 33895., 
  3.277639*^6, 29.911, 0.309, 35089., 0.32, 0.091, 11., "people tested", "", 
  "", "", "", "", "", "", "", "", 67.13, 1.09581085*^8, 351.873, 25.2, 4.803, 
  2.661, 7599.188, "", 370.437, 7.07, 7.8, 40.8, 78.463, 1., 71.23, 0.718}, 
 {"PHL", "Asia", "Philippines", "2020-09-23", 294591., 2802., 3093.857, 
  5091., 42., 51.286, 2688.338, 25.57, 28.233, 46.459, 0.383, 0.468, 0.85, 
  "", "", "", "", "", "", "", "", 38274., 3.315913*^6, 30.26, 0.349, 35221., 
  0.321, 0.088, 11.4, "people tested", "", "", "", "", "", "", "", "", "", 
  67.13, 1.09581085*^8, 351.873, 25.2, 4.803, 2.661, 7599.188, "", 370.437, 
  7.07, 7.8, 40.8, 78.463, 1., 71.23, 0.718}, {"PHL", "Asia", "Philippines", 
  "2020-09-24", 296755., 2164., 2923.714, 5127., 36., 48.857, 2708.086, 
  19.748, 26.681, 46.787, 0.329, 0.446, 0.84, "", "", "", "", "", "", "", "", 
  39861., 3.355774*^6, 30.624, 0.364, 35300., 0.322, 0.083, 12.1, 
  "people tested", "", "", "", "", "", "", "", "", "", 67.13, 1.09581085*^8, 
  351.873, 25.2, 4.803, 2.661, 7599.188, "", 370.437, 7.07, 7.8, 40.8, 
  78.463, 1., 71.23, 0.718}, {"PHL", "Asia", "Philippines", "2020-09-25", 
  299361., 2606., 2833.571, 5196., 69., 52.286, 2731.867, 23.781, 25.858, 
  47.417, 0.63, 0.477, 0.84, "", "", "", "", "", "", "", "", 37213., 
  3.392987*^6, 30.963, 0.34, 34685., 0.317, 0.082, 12.2, "people tested", "", 
  "", "", "", "", "", "", "", "", 67.13, 1.09581085*^8, 351.873, 25.2, 4.803, 
  2.661, 7599.188, "", 370.437, 7.07, 7.8, 40.8, 78.463, 1., 71.23, 0.718}, 
 {"PHL", "Asia", "Philippines", "2020-09-26", 301256., 1895., 2542.286, 
  5284., 88., 50.571, 2749.161, 17.293, 23.2, 48.22, 0.803, 0.461, 0.85, "", 
  "", "", "", "", "", "", "", 36939., 3.429926*^6, 31.3, 0.337, 34480., 
  0.315, 0.074, 13.6, "people tested", "", "", "", "", "", "", "", "", "", 
  67.13, 1.09581085*^8, 351.873, 25.2, 4.803, 2.661, 7599.188, "", 370.437, 
  7.07, 7.8, 40.8, 78.463, 1., 71.23, 0.718}, {"PHL", "Asia", "Philippines", 
  "2020-09-27", 304226., 2970., 2497.571, 5344., 60., 51.429, 2776.264, 
  27.103, 22.792, 48.768, 0.548, 0.469, 0.87, "", "", "", "", "", "", "", "", 
  27989., 3.457915*^6, 31.556, 0.255, 34796., 0.318, 0.072, 13.9, 
  "people tested", "", "", "", "", "", "", "", "", "", 67.13, 1.09581085*^8, 
  351.873, 25.2, 4.803, 2.661, 7599.188, "", 370.437, 7.07, 7.8, 40.8, 
  78.463, 1., 71.23, 0.718}, {"PHL", "Asia", "Philippines", "2020-09-28", 
  307288., 3062., 2442.571, 5381., 37., 54.571, 2804.207, 27.943, 22.29, 
  49.105, 0.338, 0.498, 0.89, "", "", "", "", "", "", "", "", 26321., 
  3.484236*^6, 31.796, 0.24, 34356., 0.314, 0.071, 14.1, "people tested", "", 
  "", "", "", "", "", "", "", "", 67.13, 1.09581085*^8, 351.873, 25.2, 4.803, 
  2.661, 7599.188, "", 370.437, 7.07, 7.8, 40.8, 78.463, 1., 71.23, 0.718}, 
 {"PHL", "Asia", "Philippines", "2020-09-29", 309303., 2015., 2502., 5448., 
  67., 57., 2822.595, 18.388, 22.832, 49.717, 0.611, 0.52, 0.9, "", "", "", 
  "", "", "", "", "", 33171., 3.517407*^6, 32.099, 0.303, 34253., 0.313, 
  0.073, 13.7, "people tested", "", "", "", "", "", "", "", "", "", 67.13, 
  1.09581085*^8, 351.873, 25.2, 4.803, 2.661, 7599.188, "", 370.437, 7.07, 
  7.8, 40.8, 78.463, 1., 71.23, 0.718}, {"PHL", "Asia", "Philippines", 
  "2020-09-30", 311694., 2391., 2443.286, 5504., 56., 59., 2844.414, 21.819, 
  22.297, 50.228, 0.511, 0.538, 0.91, "", "", "", "", "", "", "", "", 38075., 
  3.555482*^6, 32.446, 0.347, 34224., 0.312, 0.071, 14., "people tested", "", 
  "", "", "", "", "", "", "", "", 67.13, 1.09581085*^8, 351.873, 25.2, 4.803, 
  2.661, 7599.188, "", 370.437, 7.07, 7.8, 40.8, 78.463, 1., 71.23, 0.718}, 
 {"PHL", "Asia", "Philippines", "2020-10-01", 314079., 2385., 2474.857, 
  5562., 58., 62.143, 2866.179, 21.765, 22.585, 50.757, 0.529, 0.567, 0.92, 
  "", "", "", "", "", "", "", "", 39611., 3.595093*^6, 32.808, 0.361, 34188., 
  0.312, 0.072, 13.8, "people tested", "", "", "", "", "", "", "", "", "", 
  70.83, 1.09581085*^8, 351.873, 25.2, 4.803, 2.661, 7599.188, "", 370.437, 
  7.07, 7.8, 40.8, 78.463, 1., 71.23, 0.718}, {"PHL", "Asia", "Philippines", 
  "2020-10-02", 316678., 2599., 2473.857, 5616., 54., 60., 2889.897, 23.718, 
  22.576, 51.25, 0.493, 0.548, 0.93, "", "", "", "", "", "", "", "", 37984., 
  3.633077*^6, 33.154, 0.347, 34299., 0.313, 0.072, 13.9, "people tested", 
  "", "", "", "", "", "", "", "", "", 70.83, 1.09581085*^8, 351.873, 25.2, 
  4.803, 2.661, 7599.188, "", 370.437, 7.07, 7.8, 40.8, 78.463, 1., 71.23, 
  0.718}, {"PHL", "Asia", "Philippines", "2020-10-03", 319330., 2652., 2582., 
  5678., 62., 56.286, 2914.098, 24.201, 23.562, 51.816, 0.566, 0.514, 0.94, 
  "", "", "", "", "", "", "", "", 38849., 3.671926*^6, 33.509, 0.355, 34571., 
  0.315, 0.075, 13.4, "people tested", "", "", "", "", "", "", "", "", "", 
  70.83, 1.09581085*^8, 351.873, 25.2, 4.803, 2.661, 7599.188, "", 370.437, 
  7.07, 7.8, 40.8, 78.463, 1., 71.23, 0.718}, {"PHL", "Asia", "Philippines", 
  "2020-10-04", 322497., 3167., 2610.143, 5776., 98., 61.714, 2942.999, 
  28.901, 23.819, 52.71, 0.894, 0.563, 0.95, "", "", "", "", "", "", "", "", 
  26911., 3.698837*^6, 33.754, 0.246, 34417., 0.314, 0.076, 13.2, 
  "people tested", "", "", "", "", "", "", "", "", "", 70.83, 1.09581085*^8, 
  351.873, 25.2, 4.803, 2.661, 7599.188, "", 370.437, 7.07, 7.8, 40.8, 
  78.463, 1., 71.23, 0.718}, {"PHL", "Asia", "Philippines", "2020-10-05", 
  324762., 2265., 2496.286, 5840., 64., 65.571, 2963.668, 20.67, 22.78, 
  53.294, 0.584, 0.598, 0.94, "", "", "", "", "", "", "", "", 29702., 
  3.728539*^6, 34.025, 0.271, 34900., 0.318, 0.072, 14., "people tested", "", 
  "", "", "", "", "", "", "", "", 68.98, 1.09581085*^8, 351.873, 25.2, 4.803, 
  2.661, 7599.188, "", 370.437, 7.07, 7.8, 40.8, 78.463, 1., 71.23, 0.718}, 
 {"PHL", "Asia", "Philippines", "2020-10-06", 326833., 2071., 2504.286, 
  5865., 25., 59.571, 2982.568, 18.899, 22.853, 53.522, 0.228, 0.544, 0.95, 
  "", "", "", "", "", "", "", "", 34578., 3.763117*^6, 34.341, 0.316, 35101., 
  0.32, 0.071, 14., "people tested", "", "", "", "", "", "", "", "", "", 
  68.98, 1.09581085*^8, 351.873, 25.2, 4.803, 2.661, 7599.188, "", 370.437, 
  7.07, 7.8, 40.8, 78.463, 1., 71.23, 0.718}, {"PHL", "Asia", "Philippines", 
  "2020-10-07", 329637., 2804., 2563.286, 5925., 60., 60.143, 3008.156, 
  25.588, 23.392, 54.07, 0.548, 0.549, 0.96, "", "", "", "", "", "", "", "", 
  37496., 3.800613*^6, 34.683, 0.342, 35019., 0.32, 0.073, 13.7, 
  "people tested", "", "", "", "", "", "", "", "", "", 68.98, 1.09581085*^8, 
  351.873, 25.2, 4.803, 2.661, 7599.188, "", 370.437, 7.07, 7.8, 40.8, 
  78.463, 1., 71.23, 0.718}, {"PHL", "Asia", "Philippines", "2020-10-08", 
  331869., 2232., 2541.429, 6069., 144., 72.429, 3028.524, 20.368, 23.192, 
  55.384, 1.314, 0.661, 0.96, "", "", "", "", "", "", "", "", 36303., 
  3.836916*^6, 35.014, 0.331, 34546., 0.315, 0.074, 13.6, "people tested", 
  "", "", "", "", "", "", "", "", "", 68.98, 1.09581085*^8, 351.873, 25.2, 
  4.803, 2.661, 7599.188, "", 370.437, 7.07, 7.8, 40.8, 78.463, 1., 71.23, 
  0.718}, {"PHL", "Asia", "Philippines", "2020-10-09", 334770., 2901., 
  2584.571, 6152., 83., 76.571, 3054.998, 26.474, 23.586, 56.141, 0.757, 
  0.699, 0.96, "", "", "", "", "", "", "", "", 38679., 3.875595*^6, 35.367, 
  0.353, 34645., 0.316, 0.075, 13.4, "people tested", "", "", "", "", "", "", 
  "", "", "", 68.98, 1.09581085*^8, 351.873, 25.2, 4.803, 2.661, 7599.188, 
  "", 370.437, 7.07, 7.8, 40.8, 78.463, 1., 71.23, 0.718}, 
 {"PHL", "Asia", "Philippines", "2020-10-10", 336926., 2156., 2513.714, 
  6238., 86., 80., 3074.673, 19.675, 22.939, 56.926, 0.785, 0.73, 0.95, "", 
  "", "", "", "", "", "", "", 40231., 3.915826*^6, 35.735, 0.367, 34843., 
  0.318, 0.072, 13.9, "people tested", "", "", "", "", "", "", "", "", "", 
  68.98, 1.09581085*^8, 351.873, 25.2, 4.803, 2.661, 7599.188, "", 370.437, 
  7.07, 7.8, 40.8, 78.463, 1., 71.23, 0.718}, {"PHL", "Asia", "Philippines", 
  "2020-10-11", 339341., 2415., 2406.286, 6321., 83., 77.857, 3096.711, 
  22.038, 21.959, 57.683, 0.757, 0.71, 0.95, "", "", "", "", "", "", "", "", 
  30138., 3.945964*^6, 36.01, 0.275, 35304., 0.322, 0.068, 14.7, 
  "people tested", "", "", "", "", "", "", "", "", "", 68.98, 1.09581085*^8, 
  351.873, 25.2, 4.803, 2.661, 7599.188, "", 370.437, 7.07, 7.8, 40.8, 
  78.463, 1., 71.23, 0.718}, {"PHL", "Asia", "Philippines", "2020-10-12", 
  342816., 3475., 2579.143, 6332., 11., 70.286, 3128.423, 31.712, 23.536, 
  57.784, 0.1, 0.641, 0.97, "", "", "", "", "", "", "", "", 27484., 
  3.973448*^6, 36.26, 0.251, 34987., 0.319, 0.074, 13.6, "people tested", "", 
  "", "", "", "", "", "", "", "", 68.98, 1.09581085*^8, 351.873, 25.2, 4.803, 
  2.661, 7599.188, "", 370.437, 7.07, 7.8, 40.8, 78.463, 1., 71.23, 0.718}, 
 {"PHL", "Asia", "Philippines", "2020-10-13", 344713., 1897., 2554.286, 
  6372., 40., 72.429, 3145.735, 17.311, 23.31, 58.149, 0.365, 0.661, 0.95, 
  "", "", "", "", "", "", "", "", 34602., 4.00805*^6, 36.576, 0.316, 34990., 
  0.319, 0.073, 13.7, "people tested", "", "", "", "", "", "", "", "", "", 
  68.98, 1.09581085*^8, 351.873, 25.2, 4.803, 2.661, 7599.188, "", 370.437, 
  7.07, 7.8, 40.8, 78.463, 1., 71.23, 0.718}, {"PHL", "Asia", "Philippines", 
  "2020-10-14", 346536., 1823., 2414.143, 6449., 77., 74.857, 3162.371, 
  16.636, 22.031, 58.851, 0.703, 0.683, 0.94, "", "", "", "", "", "", "", "", 
  37868., 4.045918*^6, 36.922, 0.346, 35044., 0.32, 0.069, 14.5, 
  "people tested", "", "", "", "", "", "", "", "", "", 68.98, 1.09581085*^8, 
  351.873, 25.2, 4.803, 2.661, 7599.188, "", 370.437, 7.07, 7.8, 40.8, 
  78.463, 1., 71.23, 0.718}, {"PHL", "Asia", "Philippines", "2020-10-15", 
  348698., 2162., 2404.143, 6497., 48., 61.143, 3182.1, 19.73, 21.939, 
  59.289, 0.438, 0.558, 0.95, "", "", "", "", "", "", "", "", 38354., 
  4.084272*^6, 37.272, 0.35, 35337., 0.322, 0.068, 14.7, "people tested", "", 
  "", "", "", "", "", "", "", "", 68.98, 1.09581085*^8, 351.873, 25.2, 4.803, 
  2.661, 7599.188, "", 370.437, 7.07, 7.8, 40.8, 78.463, 1., 71.23, 0.718}, 
 {"PHL", "Asia", "Philippines", "2020-10-16", 351750., 3052., 2425.714, 
  6531., 34., 54.143, 3209.952, 27.852, 22.136, 59.6, 0.31, 0.494, 0.95, "", 
  "", "", "", "", "", "", "", 29705., 4.113977*^6, 37.543, 0.271, 34055., 
  0.311, 0.071, 14., "people tested", "", "", "", "", "", "", "", "", "", 
  68.98, 1.09581085*^8, 351.873, 25.2, 4.803, 2.661, 7599.188, "", 370.437, 
  7.07, 7.8, 40.8, 78.463, 1., 71.23, 0.718}, {"PHL", "Asia", "Philippines", 
  "2020-10-17", 354338., 2588., 2487.429, 6603., 72., 52.143, 3233.569, 
  23.617, 22.699, 60.257, 0.657, 0.476, 0.93, "", "", "", "", "", "", "", "", 
  32383., 4.14636*^6, 37.838, 0.296, 32933., 0.301, 0.076, 13.2, 
  "people tested", "", "", "", "", "", "", "", "", "", 68.98, 1.09581085*^8, 
  351.873, 25.2, 4.803, 2.661, 7599.188, "", 370.437, 7.07, 7.8, 40.8, 
  78.463, 1., 71.23, 0.718}, {"PHL", "Asia", "Philippines", "2020-10-18", 
  356618., 2280., 2468.143, 6652., 49., 47.286, 3254.376, 20.807, 22.523, 
  60.704, 0.447, 0.432, 0.91, "", "", "", "", "", "", "", "", 19258., 
  4.165618*^6, 38.014, 0.176, 31379., 0.286, 0.079, 12.7, "people tested", 
  "", "", "", "", "", "", "", "", "", 68.98, 1.09581085*^8, 351.873, 25.2, 
  4.803, 2.661, 7599.188, "", 370.437, 7.07, 7.8, 40.8, 78.463, 1., 71.23, 
  0.718}, {"PHL", "Asia", "Philippines", "2020-10-19", 359169., 2551., 
  2336.143, 6675., 23., 49., 3277.655, 23.28, 21.319, 60.914, 0.21, 0.447, 
  0.89, "", "", "", "", "", "", "", "", 24980., 4.190598*^6, 38.242, 0.228, 
  31021., 0.283, 0.075, 13.3, "people tested", "", "", "", "", "", "", "", 
  "", "", 68.98, 1.09581085*^8, 351.873, 25.2, 4.803, 2.661, 7599.188, "", 
  370.437, 7.07, 7.8, 40.8, 78.463, 1., 71.23, 0.718}, 
 {"PHL", "Asia", "Philippines", "2020-10-20", 360775., 1606., 2294.571, 
  6690., 15., 45.429, 3292.311, 14.656, 20.939, 61.051, 0.137, 0.415, 0.88, 
  "", "", "", "", "", "", "", "", 29247., 4.219845*^6, 38.509, 0.267, 30256., 
  0.276, 0.076, 13.2, "people tested", "", "", "", "", "", "", "", "", "", 
  68.98, 1.09581085*^8, 351.873, 25.2, 4.803, 2.661, 7599.188, "", 370.437, 
  7.07, 7.8, 40.8, 78.463, 1., 71.23, 0.718}, {"PHL", "Asia", "Philippines", 
  "2020-10-21", 362243., 1468., 2243.857, 6747., 57., 42.571, 3305.707, 
  13.396, 20.477, 61.571, 0.52, 0.388, 0.86, "", "", "", "", "", "", "", "", 
  34185., 4.25403*^6, 38.821, 0.312, 29730., 0.271, 0.075, 13.2, 
  "people tested", "", "", "", "", "", "", "", "", "", 68.98, 1.09581085*^8, 
  351.873, 25.2, 4.803, 2.661, 7599.188, "", 370.437, 7.07, 7.8, 40.8, 
  78.463, 1., 71.23, 0.718}, {"PHL", "Asia", "Philippines", "2020-10-22", 
  363888., 1645., 2170., 6783., 36., 40.857, 3320.719, 15.012, 19.803, 
  61.899, 0.329, 0.373, 0.86, "", "", "", "", "", "", "", "", 34409., 
  4.288439*^6, 39.135, 0.314, 29167., 0.266, 0.074, 13.4, "people tested", 
  "", "", "", "", "", "", "", "", "", 68.98, 1.09581085*^8, 351.873, 25.2, 
  4.803, 2.661, 7599.188, "", 370.437, 7.07, 7.8, 40.8, 78.463, 1., 71.23, 
  0.718}, {"PHL", "Asia", "Philippines", "2020-10-23", 365799., 1911., 2007., 
  6915., 132., 54.857, 3338.158, 17.439, 18.315, 63.104, 1.205, 0.501, 0.86, 
  "", "", "", "", "", "", "", "", 35720., 4.324159*^6, 39.461, 0.326, 30026., 
  0.274, 0.067, 15., "people tested", "", "", "", "", "", "", "", "", "", 
  68.98, 1.09581085*^8, 351.873, 25.2, 4.803, 2.661, 7599.188, "", 370.437, 
  7.07, 7.8, 40.8, 78.463, 1., 71.23, 0.718}, {"PHL", "Asia", "Philippines", 
  "2020-10-24", 367819., 2020., 1925.857, 6934., 19., 47.286, 3356.592, 
  18.434, 17.575, 63.277, 0.173, 0.432, 0.88, "", "", "", "", "", "", "", "", 
  32845., 4.357004*^6, 39.761, 0.3, 30092., 0.275, 0.064, 15.6, 
  "people tested", "", "", "", "", "", "", "", "", "", 68.98, 1.09581085*^8, 
  351.873, 25.2, 4.803, 2.661, 7599.188, "", 370.437, 7.07, 7.8, 40.8, 
  78.463, 1., 71.23, 0.718}, {"PHL", "Asia", "Philippines", "2020-10-25", 
  370028., 2209., 1915.714, 6977., 43., 46.429, 3376.751, 20.159, 17.482, 
  63.67, 0.392, 0.424, 0.89, "", "", "", "", "", "", "", "", 23892., 
  4.380896*^6, 39.979, 0.218, 30754., 0.281, 0.062, 16.1, "people tested", 
  "", "", "", "", "", "", "", "", "", 68.98, 1.09581085*^8, 351.873, 25.2, 
  4.803, 2.661, 7599.188, "", 370.437, 7.07, 7.8, 40.8, 78.463, 1., 71.23, 
  0.718}, {"PHL", "Asia", "Philippines", "2020-10-26", 371630., 1602., 
  1780.143, 7039., 62., 52., 3391.37, 14.619, 16.245, 64.236, 0.566, 0.475, 
  0.89, "", "", "", "", "", "", "", "", 27283., 4.408179*^6, 40.228, 0.249, 
  31083., 0.284, 0.057, 17.5, "people tested", "", "", "", "", "", "", "", 
  "", "", 68.98, 1.09581085*^8, 351.873, 25.2, 4.803, 2.661, 7599.188, "", 
  370.437, 7.07, 7.8, 40.8, 78.463, 1., 71.23, 0.718}, 
 {"PHL", "Asia", "Philippines", "2020-10-27", 373144., 1514., 1767., 7053., 
  14., 51.857, 3405.186, 13.816, 16.125, 64.363, 0.128, 0.473, 0.92, "", "", 
  "", "", "", "", "", "", 32581., 4.44076*^6, 40.525, 0.297, 31559., 0.288, 
  0.056, 17.9, "people tested", "", "", "", "", "", "", "", "", "", 68.98, 
  1.09581085*^8, 351.873, 25.2, 4.803, 2.661, 7599.188, "", 370.437, 7.07, 
  7.8, 40.8, 78.463, 1., 71.23, 0.718}, {"PHL", "Asia", "Philippines", 
  "2020-10-28", 375180., 2036., 1848.143, 7114., 61., 52.429, 3423.766, 
  18.58, 16.866, 64.92, 0.557, 0.478, 0.94, "", "", "", "", "", "", "", "", 
  34256., 4.475016*^6, 40.837, 0.313, 31569., 0.288, 0.059, 17.1, 
  "people tested", "", "", "", "", "", "", "", "", "", 68.98, 1.09581085*^8, 
  351.873, 25.2, 4.803, 2.661, 7599.188, "", 370.437, 7.07, 7.8, 40.8, 
  78.463, 1., 71.23, 0.718}, {"PHL", "Asia", "Philippines", "2020-10-29", 
  376935., 1755., 1863.857, 7147., 33., 52., 3439.782, 16.016, 17.009, 
  65.221, 0.301, 0.475, 0.94, "", "", "", "", "", "", "", "", 34137., 
  4.509153*^6, 41.149, 0.312, 31531., 0.288, 0.059, 16.9, "people tested", 
  "", "", "", "", "", "", "", "", "", 68.98, 1.09581085*^8, 351.873, 25.2, 
  4.803, 2.661, 7599.188, "", 370.437, 7.07, 7.8, 40.8, 78.463, 1., 71.23, 
  0.718}, {"PHL", "Asia", "Philippines", "2020-10-30", 378933., 1998., 
  1876.286, 7185., 38., 38.571, 3458.015, 18.233, 17.122, 65.568, 0.347, 
  0.352, 0.94, "", "", "", "", "", "", "", "", 37638., 4.546791*^6, 41.492, 
  0.343, 31805., 0.29, 0.059, 17., "people tested", "", "", "", "", "", "", 
  "", "", "", 68.98, 1.09581085*^8, 351.873, 25.2, 4.803, 2.661, 7599.188, 
  "", 370.437, 7.07, 7.8, 40.8, 78.463, 1., 71.23, 0.718}, 
 {"PHL", "Asia", "Philippines", "2020-10-31", 380729., 1796., 1844.286, 
  7221., 36., 41., 3474.404, 16.39, 16.83, 65.896, 0.329, 0.374, 0.95, "", 
  "", "", "", "", "", "", "", 36226., 4.583017*^6, 41.823, 0.331, 32288., 
  0.295, 0.057, 17.5, "people tested", "", "", "", "", "", "", "", "", "", 
  68.98, 1.09581085*^8, 351.873, 25.2, 4.803, 2.661, 7599.188, "", 370.437, 
  7.07, 7.8, 40.8, 78.463, 1., 71.23, 0.718}, {"PHL", "Asia", "Philippines", 
  "2020-11-01", 383113., 2384., 1869.286, 7238., 17., 37.286, 3496.16, 
  21.756, 17.058, 66.052, 0.155, 0.34, 0.96, "", "", "", "", "", "", "", "", 
  22650., 4.605667*^6, 42.03, 0.207, 32110., 0.293, 0.058, 17.2, 
  "people tested", "", "", "", "", "", "", "", "", "", 68.98, 1.09581085*^8, 
  351.873, 25.2, 4.803, 2.661, 7599.188, "", 370.437, 7.07, 7.8, 40.8, 
  78.463, 1., 71.23, 0.718}, {"PHL", "Asia", "Philippines", "2020-11-02", 
  385400., 2287., 1967.143, 7269., 31., 32.857, 3517.03, 20.87, 17.951, 
  66.334, 0.283, 0.3, 0.97, "", "", "", "", "", "", "", "", 18437., 
  4.624104*^6, 42.198, 0.168, 30846., 0.281, 0.064, 15.7, "people tested", 
  "", "", "", "", "", "", "", "", "", 68.98, 1.09581085*^8, 351.873, 25.2, 
  4.803, 2.661, 7599.188, "", 370.437, 7.07, 7.8, 40.8, 78.463, 1., 71.23, 
  0.718}, {"PHL", "Asia", "Philippines", "2020-11-03", 387161., 1761., 
  2002.429, 7318., 49., 37.857, 3533.101, 16.07, 18.273, 66.782, 0.447, 
  0.345, 0.96, "", "", "", "", "", "", "", "", 22293., 4.646397*^6, 42.401, 
  0.203, 29377., 0.268, 0.068, 14.7, "people tested", "", "", "", "", "", "", 
  "", "", "", 68.98, 1.09581085*^8, 351.873, 25.2, 4.803, 2.661, 7599.188, 
  "", 370.437, 7.07, 7.8, 40.8, 78.463, 1., 71.23, 0.718}, 
 {"PHL", "Asia", "Philippines", "2020-11-04", 388137., 976., 1851., 7367., 
  49., 36.143, 3542.007, 8.907, 16.892, 67.229, 0.447, 0.33, 0.94, "", "", 
  "", "", "", "", "", "", 31480., 4.677877*^6, 42.689, 0.287, 28980., 0.264, 
  0.064, 15.7, "people tested", "", "", "", "", "", "", "", "", "", 68.98, 
  1.09581085*^8, 351.873, 25.2, 4.803, 2.661, 7599.188, "", 370.437, 7.07, 
  7.8, 40.8, 78.463, 1., 71.23, 0.718}, {"PHL", "Asia", "Philippines", 
  "2020-11-05", 389725., 1588., 1827.143, 7409., 42., 37.429, 3556.499, 
  14.492, 16.674, 67.612, 0.383, 0.342, 0.95, "", "", "", "", "", "", "", "", 
  35990., 4.713867*^6, 43.017, 0.328, 29245., 0.267, 0.062, 16., 
  "people tested", "", "", "", "", "", "", "", "", "", 68.98, 1.09581085*^8, 
  351.873, 25.2, 4.803, 2.661, 7599.188, "", 370.437, 7.07, 7.8, 40.8, 
  78.463, 1., 71.23, 0.718}, {"PHL", "Asia", "Philippines", "2020-11-06", 
  391809., 2084., 1839.429, 7461., 52., 39.429, 3575.517, 19.018, 16.786, 
  68.087, 0.475, 0.36, 0.97, "", "", "", "", "", "", "", "", 37773., 
  4.75164*^6, 43.362, 0.345, 29264., 0.267, 0.063, 15.9, "people tested", "", 
  "", "", "", "", "", "", "", "", 68.98, 1.09581085*^8, 351.873, 25.2, 4.803, 
  2.661, 7599.188, "", 370.437, 7.07, 7.8, 40.8, 78.463, 1., 71.23, 0.718}, 
 {"PHL", "Asia", "Philippines", "2020-11-07", 393961., 2152., 1890.286, 
  7485., 24., 37.714, 3595.155, 19.638, 17.25, 68.306, 0.219, 0.344, 0.98, 
  "", "", "", "", "", "", "", "", 35136., 4.786776*^6, 43.683, 0.321, 29108., 
  0.266, 0.065, 15.4, "people tested", "", "", "", "", "", "", "", "", "", 
  68.98, 1.09581085*^8, 351.873, 25.2, 4.803, 2.661, 7599.188, "", 370.437, 
  7.07, 7.8, 40.8, 78.463, 1., 71.23, 0.718}, {"PHL", "Asia", "Philippines", 
  "2020-11-08", 396395., 2434., 1897.429, 7539., 54., 43., 3617.367, 22.212, 
  17.315, 68.798, 0.493, 0.392, 0.98, "", "", "", "", "", "", "", "", 21569., 
  4.808345*^6, 43.879, 0.197, 28954., 0.264, 0.066, 15.3, "people tested", 
  "", "", "", "", "", "", "", "", "", 68.98, 1.09581085*^8, 351.873, 25.2, 
  4.803, 2.661, 7599.188, "", 370.437, 7.07, 7.8, 40.8, 78.463, 1., 71.23, 
  0.718}, {"PHL", "Asia", "Philippines", "2020-11-09", 398449., 2054., 
  1864.143, 7647., 108., 54., 3636.111, 18.744, 17.012, 69.784, 0.986, 0.493, 
  0.96, "", "", "", "", "", "", "", "", 25417., 4.833762*^6, 44.111, 0.232, 
  29951., 0.273, 0.062, 16.1, "people tested", "", "", "", "", "", "", "", 
  "", "", 68.98, 1.09581085*^8, 351.873, 25.2, 4.803, 2.661, 7599.188, "", 
  370.437, 7.07, 7.8, 40.8, 78.463, 1., 71.23, 0.718}, 
 {"PHL", "Asia", "Philippines", "2020-11-10", 399749., 1300., 1798.286, 
  7661., 14., 49., 3647.974, 11.863, 16.411, 69.912, 0.128, 0.447, 0.94, "", 
  "", "", "", "", "", "", "", 29874., 4.863636*^6, 44.384, 0.273, 31034., 
  0.283, 0.058, 17.3, "people tested", "", "", "", "", "", "", "", "", "", 
  68.98, 1.09581085*^8, 351.873, 25.2, 4.803, 2.661, 7599.188, "", 370.437, 
  7.07, 7.8, 40.8, 78.463, 1., 71.23, 0.718}, {"PHL", "Asia", "Philippines", 
  "2020-11-11", 401416., 1667., 1897., 7710., 49., 49., 3663.187, 15.212, 
  17.311, 70.359, 0.447, 0.447, 0.93, "", "", "", "", "", "", "", "", 36373., 
  4.900009*^6, 44.716, 0.332, 31733., 0.29, 0.06, 16.7, "people tested", "", 
  "", "", "", "", "", "", "", "", 68.98, 1.09581085*^8, 351.873, 25.2, 4.803, 
  2.661, 7599.188, "", 370.437, 7.07, 7.8, 40.8, 78.463, 1., 71.23, 0.718}, 
 {"PHL", "Asia", "Philippines", "2020-11-12", 402820., 1404., 1870.714, 
  7721., 11., 44.571, 3675.999, 12.812, 17.072, 70.459, 0.1, 0.407, 0.92, "", 
  "", "", "", "", "", "", "", 24701., 4.92471*^6, 44.941, 0.225, 30120., 
  0.275, 0.062, 16.1, "people tested", "", "", "", "", "", "", "", "", "", 
  68.98, 1.09581085*^8, 351.873, 25.2, 4.803, 2.661, 7599.188, "", 370.437, 
  7.07, 7.8, 40.8, 78.463, 1., 71.23, 0.718}, {"PHL", "Asia", "Philippines", 
  "2020-11-13", 404713., 1893., 1843.429, 7752., 31., 41.571, 3693.274, 
  17.275, 16.823, 70.742, 0.283, 0.379, 0.91, "", "", "", "", "", "", "", "", 
  29096., 4.953806*^6, 45.207, 0.266, 28881., 0.264, 0.064, 15.7, 
  "people tested", "", "", "", "", "", "", "", "", "", 68.98, 1.09581085*^8, 
  351.873, 25.2, 4.803, 2.661, 7599.188, "", 370.437, 7.07, 7.8, 40.8, 
  78.463, 1., 71.23, 0.718}, {"PHL", "Asia", "Philippines", "2020-11-14", 
  406337., 1624., 1768., 7791., 39., 43.714, 3708.094, 14.82, 16.134, 71.098, 
  0.356, 0.399, 0.9, "", "", "", "", "", "", "", "", 28839., 4.982645*^6, 
  45.47, 0.263, 27981., 0.255, 0.063, 15.8, "people tested", "", "", "", "", 
  "", "", "", "", "", 68.98, 1.09581085*^8, 351.873, 25.2, 4.803, 2.661, 
  7599.188, "", 370.437, 7.07, 7.8, 40.8, 78.463, 1., 71.23, 0.718}, 
 {"PHL", "Asia", "Philippines", "2020-11-15", 407838., 1501., 1634.714, 
  7832., 41., 41.857, 3721.792, 13.698, 14.918, 71.472, 0.374, 0.382, 0.89, 
  "", "", "", "", "", "", "", "", 24190., 5.006835*^6, 45.691, 0.221, 28356., 
  0.259, 0.058, 17.3, "people tested", "", "", "", "", "", "", "", "", "", 
  68.98, 1.09581085*^8, 351.873, 25.2, 4.803, 2.661, 7599.188, "", 370.437, 
  7.07, 7.8, 40.8, 78.463, 1., 71.23, 0.718}, {"PHL", "Asia", "Philippines", 
  "2020-11-16", 409574., 1736., 1589.286, 7839., 7., 27.429, 3737.634, 
  15.842, 14.503, 71.536, 0.064, 0.25, 0.9, "", "", "", "", "", "", "", "", 
  27439., 5.034274*^6, 45.941, 0.25, 28645., 0.261, 0.055, 18., 
  "people tested", "", "", "", "", "", "", "", "", "", 68.98, 1.09581085*^8, 
  351.873, 25.2, 4.803, 2.661, 7599.188, "", 370.437, 7.07, 7.8, 40.8, 
  78.463, 1., 71.23, 0.718}, {"PHL", "Asia", "Philippines", "2020-11-17", 
  410718., 1144., 1567., 7862., 23., 28.714, 3748.074, 10.44, 14.3, 71.746, 
  0.21, 0.262, 0.91, "", "", "", "", "", "", "", "", 32048., 5.066322*^6, 
  46.234, 0.292, 28955., 0.264, 0.054, 18.5, "people tested", "", "", "", "", 
  "", "", "", "", "", 71.76, 1.09581085*^8, 351.873, 25.2, 4.803, 2.661, 
  7599.188, "", 370.437, 7.07, 7.8, 40.8, 78.463, 1., 71.23, 0.718}, 
 {"PHL", "Asia", "Philippines", "2020-11-18", 412097., 1379., 1525.857, 
  7957., 95., 35.286, 3760.658, 12.584, 13.924, 72.613, 0.867, 0.322, 0.92, 
  "", "", "", "", "", "", "", "", 36029., 5.102351*^6, 46.562, 0.329, 28906., 
  0.264, 0.053, 18.9, "people tested", "", "", "", "", "", "", "", "", "", 
  71.76, 1.09581085*^8, 351.873, 25.2, 4.803, 2.661, 7599.188, "", 370.437, 
  7.07, 7.8, 40.8, 78.463, 1., 71.23, 0.718}, {"PHL", "Asia", "Philippines", 
  "2020-11-19", 413430., 1333., 1515.714, 7998., 41., 39.571, 3772.823, 
  12.165, 13.832, 72.987, 0.374, 0.361, 0.93, "", "", "", "", "", "", "", "", 
  31448., 5.133799*^6, 46.849, 0.287, 29870., 0.273, 0.051, 19.7, 
  "people tested", "", "", "", "", "", "", "", "", "", 71.76, 1.09581085*^8, 
  351.873, 25.2, 4.803, 2.661, 7599.188, "", 370.437, 7.07, 7.8, 40.8, 
  78.463, 1., 71.23, 0.718}, {"PHL", "Asia", "Philippines", "2020-11-20", 
  415067., 1637., 1479.143, 8025., 27., 39., 3787.761, 14.939, 13.498, 
  73.233, 0.246, 0.356, 0.95, "", "", "", "", "", "", "", "", 33968., 
  5.167767*^6, 47.159, 0.31, 30566., 0.279, 0.048, 20.7, "people tested", "", 
  "", "", "", "", "", "", "", "", 71.76, 1.09581085*^8, 351.873, 25.2, 4.803, 
  2.661, 7599.188, "", 370.437, 7.07, 7.8, 40.8, 78.463, 1., 71.23, 0.718}, 
 {"PHL", "Asia", "Philippines", "2020-11-21", 416852., 1785., 1502.143, 
  8080., 55., 41.286, 3804.051, 16.289, 13.708, 73.735, 0.502, 0.377, 0.96, 
  "", "", "", "", "", "", "", "", 33231., 5.200998*^6, 47.463, 0.303, 31193., 
  0.285, 0.048, 20.8, "people tested", "", "", "", "", "", "", "", "", "", 
  71.76, 1.09581085*^8, 351.873, 25.2, 4.803, 2.661, 7599.188, "", 370.437, 
  7.07, 7.8, 40.8, 78.463, 1., 71.23, 0.718}, {"PHL", "Asia", "Philippines", 
  "2020-11-22", 418818., 1966., 1568.571, 8123., 43., 41.571, 3821.992, 
  17.941, 14.314, 74.128, 0.392, 0.379, 0.97, "", "", "", "", "", "", "", "", 
  23699., 5.224697*^6, 47.679, 0.216, 31123., 0.284, 0.05, 19.8, 
  "people tested", "", "", "", "", "", "", "", "", "", 71.76, 1.09581085*^8, 
  351.873, 25.2, 4.803, 2.661, 7599.188, "", 370.437, 7.07, 7.8, 40.8, 
  78.463, 1., 71.23, 0.718}, {"PHL", "Asia", "Philippines", "2020-11-23", 
  420614., 1796., 1577.143, 8173., 50., 47.714, 3838.381, 16.39, 14.392, 
  74.584, 0.456, 0.435, 0.97, "", "", "", "", "", "", "", "", 24522., 
  5.249219*^6, 47.903, 0.224, 30706., 0.28, 0.051, 19.5, "people tested", "", 
  "", "", "", "", "", "", "", "", 71.76, 1.09581085*^8, 351.873, 25.2, 4.803, 
  2.661, 7599.188, "", 370.437, 7.07, 7.8, 40.8, 78.463, 1., 71.23, 0.718}, 
 {"PHL", "Asia", "Philippines", "2020-11-24", 421722., 1108., 1572., 8185., 
  12., 46.143, 3848.493, 10.111, 14.346, 74.694, 0.11, 0.421, 0.96, "", "", 
  "", "", "", "", "", "", 32745., 5.281964*^6, 48.201, 0.299, 30806., 0.281, 
  0.051, 19.6, "people tested", "", "", "", "", "", "", "", "", "", 68.98, 
  1.09581085*^8, 351.873, 25.2, 4.803, 2.661, 7599.188, "", 370.437, 7.07, 
  7.8, 40.8, 78.463, 1., 71.23, 0.718}, {"PHL", "Asia", "Philippines", 
  "2020-11-25", 422915., 1193., 1545.429, 8215., 30., 36.857, 3859.38, 
  10.887, 14.103, 74.967, 0.274, 0.336, 0.96, "", "", "", "", "", "", "", "", 
  38154., 5.320118*^6, 48.55, 0.348, 31110., 0.284, 0.05, 20.1, 
  "people tested", "", "", "", "", "", "", "", "", "", 68.98, 1.09581085*^8, 
  351.873, 25.2, 4.803, 2.661, 7599.188, "", 370.437, 7.07, 7.8, 40.8, 
  78.463, 1., 71.23, 0.718}, {"PHL", "Asia", "Philippines", "2020-11-26", 
  424297., 1382., 1552.429, 8242., 27., 34.857, 3871.991, 12.612, 14.167, 
  75.214, 0.246, 0.318, 0.97, "", "", "", "", "", "", "", "", 36493., 
  5.356611*^6, 48.883, 0.333, 31830., 0.29, 0.049, 20.5, "people tested", "", 
  "", "", "", "", "", "", "", "", 68.98, 1.09581085*^8, 351.873, 25.2, 4.803, 
  2.661, 7599.188, "", 370.437, 7.07, 7.8, 40.8, 78.463, 1., 71.23, 0.718}, 
 {"PHL", "Asia", "Philippines", "2020-11-27", 425918., 1621., 1550.143, 
  8255., 13., 32.857, 3886.784, 14.793, 14.146, 75.332, 0.119, 0.3, 0.98, "", 
  "", "", "", "", "", "", "", 38788., 5.395399*^6, 49.237, 0.354, 32519., 
  0.297, 0.048, 21., "people tested", "", "", "", "", "", "", "", "", "", 
  68.98, 1.09581085*^8, 351.873, 25.2, 4.803, 2.661, 7599.188, "", 370.437, 
  7.07, 7.8, 40.8, 78.463, 1., 71.23, 0.718}, {"PHL", "Asia", "Philippines", 
  "2020-11-28", 427797., 1879., 1563.571, 8333., 78., 36.143, 3903.931, 
  17.147, 14.269, 76.044, 0.712, 0.33, 1., "", "", "", "", "", "", "", "", 
  35009., 5.430408*^6, 49.556, 0.319, 32773., 0.299, 0.048, 21., 
  "people tested", "", "", "", "", "", "", "", "", "", 68.98, 1.09581085*^8, 
  351.873, 25.2, 4.803, 2.661, 7599.188, "", 370.437, 7.07, 7.8, 40.8, 
  78.463, 1., 71.23, 0.718}, {"PHL", "Asia", "Philippines", "2020-11-29", 
  429864., 2067., 1578., 8373., 40., 35.714, 3922.794, 18.863, 14.4, 76.409, 
  0.365, 0.326, 1., "", "", "", "", "", "", "", "", 23042., 5.45345*^6, 
  49.766, 0.21, 32679., 0.298, 0.048, 20.7, "people tested", "", "", "", "", 
  "", "", "", "", "", 68.98, 1.09581085*^8, 351.873, 25.2, 4.803, 2.661, 
  7599.188, "", 370.437, 7.07, 7.8, 40.8, 78.463, 1., 71.23, 0.718}, 
 {"PHL", "Asia", "Philippines", "2020-11-30", 431630., 1766., 1573.714, 
  8392., 19., 31.286, 3938.91, 16.116, 14.361, 76.583, 0.173, 0.286, 0.99, 
  "", "", "", "", "", "", "", "", 23606., 5.477056*^6, 49.982, 0.215, 32548., 
  0.297, 0.048, 20.7, "people tested", "", "", "", "", "", "", "", "", "", 
  68.98, 1.09581085*^8, 351.873, 25.2, 4.803, 2.661, 7599.188, "", 370.437, 
  7.07, 7.8, 40.8, 78.463, 1., 71.23, 0.718}, {"PHL", "Asia", "Philippines", 
  "2020-12-01", 432925., 1295., 1600.429, 8418., 26., 33.286, 3950.727, 
  11.818, 14.605, 76.82, 0.237, 0.304, 0.97, "", "", "", "", "", "", "", "", 
  27153., 5.504209*^6, 50.23, 0.248, 31749., 0.29, 0.05, 19.8, 
  "people tested", "", "", "", "", "", "", "", "", "", 68.98, 1.09581085*^8, 
  351.873, 25.2, 4.803, 2.661, 7599.188, "", 370.437, 7.07, 7.8, 40.8, 
  78.463, 1., 71.23, 0.718}, {"PHL", "Asia", "Philippines", "2020-12-02", 
  434357., 1432., 1634.571, 8436., 18., 31.571, 3963.795, 13.068, 14.917, 
  76.984, 0.164, 0.288, 0.95, "", "", "", "", "", "", "", "", 34333., 
  5.538542*^6, 50.543, 0.313, 31203., 0.285, 0.052, 19.1, "people tested", 
  "", "", "", "", "", "", "", "", "", 68.98, 1.09581085*^8, 351.873, 25.2, 
  4.803, 2.661, 7599.188, "", 370.437, 7.07, 7.8, 40.8, 78.463, 1., 71.23, 
  0.718}, {"PHL", "Asia", "Philippines", "2020-12-03", 435413., 1056., 1588., 
  8446., 10., 29.143, 3973.432, 9.637, 14.492, 77.075, 0.091, 0.266, 0.92, 
  "", "", "", "", "", "", "", "", 35960., 5.574502*^6, 50.871, 0.328, 31127., 
  0.284, 0.051, 19.6, "people tested", "", "", "", "", "", "", "", "", "", 
  68.98, 1.09581085*^8, 351.873, 25.2, 4.803, 2.661, 7599.188, "", 370.437, 
  7.07, 7.8, 40.8, 78.463, 1., 71.23, 0.718}, {"PHL", "Asia", "Philippines", 
  "2020-12-04", 436345., 932., 1489.571, 8509., 63., 36.286, 3981.937, 8.505, 
  13.593, 77.65, 0.575, 0.331, 0.92, "", "", "", "", "", "", "", "", 38297., 
  5.612799*^6, 51.221, 0.349, 31057., 0.283, 0.048, 20.8, "people tested", 
  "", "", "", "", "", "", "", "", "", 68.98, 1.09581085*^8, 351.873, 25.2, 
  4.803, 2.661, 7599.188, "", 370.437, 7.07, 7.8, 40.8, 78.463, 1., 71.23, 
  0.718}, {"PHL", "Asia", "Philippines", "2020-12-05", 438069., 1724., 
  1467.429, 8526., 17., 27.571, 3997.67, 15.733, 13.391, 77.805, 0.155, 
  0.252, 0.95, "", "", "", "", "", "", "", "", 38983., 5.651782*^6, 51.576, 
  0.356, 31625., 0.289, 0.046, 21.6, "people tested", "", "", "", "", "", "", 
  "", "", "", 68.98, 1.09581085*^8, 351.873, 25.2, 4.803, 2.661, 7599.188, 
  "", 370.437, 7.07, 7.8, 40.8, 78.463, 1., 71.23, 0.718}, 
 {"PHL", "Asia", "Philippines", "2020-12-06", 439834., 1765., 1424.286, 
  8554., 28., 25.857, 4013.777, 16.107, 12.998, 78.061, 0.256, 0.236, 0.97, 
  "", "", "", "", "", "", "", "", 24955., 5.676737*^6, 51.804, 0.228, 31898., 
  0.291, 0.045, 22.4, "people tested", "", "", "", "", "", "", "", "", "", 
  68.98, 1.09581085*^8, 351.873, 25.2, 4.803, 2.661, 7599.188, "", 370.437, 
  7.07, 7.8, 40.8, 78.463, 1., 71.23, 0.718}, {"PHL", "Asia", "Philippines", 
  "2020-12-07", 441399., 1565., 1395.571, 8572., 18., 25.714, 4028.058, 
  14.282, 12.736, 78.225, 0.164, 0.235, 0.97, "", "", "", "", "", "", "", "", 
  28997., 5.705734*^6, 52.069, 0.265, 32668., 0.298, 0.043, 23.4, 
  "people tested", "", "", "", "", "", "", "", "", "", 68.98, 1.09581085*^8, 
  351.873, 25.2, 4.803, 2.661, 7599.188, "", 370.437, 7.07, 7.8, 40.8, 
  78.463, 1., 71.23, 0.718}, {"PHL", "Asia", "Philippines", "2020-12-08", 
  442785., 1386., 1408.571, 8670., 98., 36., 4040.706, 12.648, 12.854, 
  79.119, 0.894, 0.329, 0.98, "", "", "", "", "", "", "", "", 35583., 
  5.741317*^6, 52.393, 0.325, 33873., 0.309, 0.042, 24., "people tested", "", 
  "", "", "", "", "", "", "", "", 64.81, 1.09581085*^8, 351.873, 25.2, 4.803, 
  2.661, 7599.188, "", 370.437, 7.07, 7.8, 40.8, 78.463, 1., 71.23, 0.718}, 
 {"PHL", "Asia", "Philippines", "2020-12-09", 444164., 1379., 1401., 8677., 
  7., 34.429, 4053.291, 12.584, 12.785, 79.183, 0.064, 0.314, 0.97, "", "", 
  "", "", "", "", "", "", 31663., 5.77298*^6, 52.682, 0.289, 33491., 0.306, 
  0.042, 23.9, "people tested", "", "", "", "", "", "", "", "", "", 64.81, 
  1.09581085*^8, 351.873, 25.2, 4.803, 2.661, 7599.188, "", 370.437, 7.07, 
  7.8, 40.8, 78.463, 1., 71.23, 0.718}, {"PHL", "Asia", "Philippines", 
  "2020-12-10", 445540., 1376., 1446.714, 8701., 24., 36.429, 4065.848, 
  12.557, 13.202, 79.402, 0.219, 0.332, 0.95, "", "", "", "", "", "", "", "", 
  33235., 5.806215*^6, 52.986, 0.303, 33102., 0.302, 0.044, 22.9, 
  "people tested", "", "", "", "", "", "", "", "", "", 64.81, 1.09581085*^8, 
  351.873, 25.2, 4.803, 2.661, 7599.188, "", 370.437, 7.07, 7.8, 40.8, 
  78.463, 1., 71.23, 0.718}, {"PHL", "Asia", "Philippines", "2020-12-11", 
  447039., 1499., 1527.714, 8709., 8., 28.571, 4079.527, 13.679, 13.941, 
  79.475, 0.073, 0.261, 0.93, "", "", "", "", "", "", "", "", 36583., 
  5.842798*^6, 53.319, 0.334, 32857., 0.3, 0.046, 21.5, "people tested", "", 
  "", "", "", "", "", "", "", "", 64.81, 1.09581085*^8, 351.873, 25.2, 4.803, 
  2.661, 7599.188, "", 370.437, 7.07, 7.8, 40.8, 78.463, 1., 71.23, 0.718}, 
 {"PHL", "Asia", "Philippines", "2020-12-12", 448331., 1292., 1466., 8730., 
  21., 29.143, 4091.317, 11.79, 13.378, 79.667, 0.192, 0.266, 0.92, "", "", 
  "", "", "", "", "", "", 36226., 5.879024*^6, 53.65, 0.331, 32463., 0.296, 
  0.045, 22.1, "people tested", "", "", "", "", "", "", "", "", "", 64.81, 
  1.09581085*^8, 351.873, 25.2, 4.803, 2.661, 7599.188, "", 370.437, 7.07, 
  7.8, 40.8, 78.463, 1., 71.23, 0.718}, {"PHL", "Asia", "Philippines", 
  "2020-12-13", 449400., 1069., 1366.571, 8733., 3., 25.571, 4101.073, 9.755, 
  12.471, 79.694, 0.027, 0.233, 0.93, "", "", "", "", "", "", "", "", 24616., 
  5.90364*^6, 53.875, 0.225, 32415., 0.296, 0.042, 23.7, "people tested", "", 
  "", "", "", "", "", "", "", "", 64.81, 1.09581085*^8, 351.873, 25.2, 4.803, 
  2.661, 7599.188, "", 370.437, 7.07, 7.8, 40.8, 78.463, 1., 71.23, 0.718}, 
 {"PHL", "Asia", "Philippines", "2020-12-14", 450733., 1333., 1333.429, 
  8757., 24., 26.429, 4113.237, 12.165, 12.168, 79.913, 0.219, 0.241, 0.95, 
  "", "", "", "", "", "", "", "", 25978., 5.929618*^6, 54.112, 0.237, 31983., 
  0.292, 0.042, 24., "people tested", "", "", "", "", "", "", "", "", "", 
  64.81, 1.09581085*^8, 351.873, 25.2, 4.803, 2.661, 7599.188, "", 370.437, 
  7.07, 7.8, 40.8, 78.463, 1., 71.23, 0.718}, {"PHL", "Asia", "Philippines", 
  "2020-12-15", 451839., 1106., 1293.429, 8812., 55., 20.286, 4123.33, 
  10.093, 11.803, 80.415, 0.502, 0.185, 0.98, "", "", "", "", "", "", "", "", 
  33771., 5.963389*^6, 54.42, 0.308, 31725., 0.29, 0.041, 24.5, 
  "people tested", "", "", "", "", "", "", "", "", "", 64.81, 1.09581085*^8, 
  351.873, 25.2, 4.803, 2.661, 7599.188, "", 370.437, 7.07, 7.8, 40.8, 
  78.463, 1., 71.23, 0.718}, {"PHL", "Asia", "Philippines", "2020-12-16", 
  452988., 1149., 1260.571, 8833., 21., 22.286, 4133.816, 10.485, 11.504, 
  80.607, 0.192, 0.203, 1.01, "", "", "", "", "", "", "", "", 36154., 
  5.999543*^6, 54.75, 0.33, 32366., 0.295, 0.039, 25.7, "people tested", "", 
  "", "", "", "", "", "", "", "", 64.81, 1.09581085*^8, 351.873, 25.2, 4.803, 
  2.661, 7599.188, "", 370.437, 7.07, 7.8, 40.8, 78.463, 1., 71.23, 0.718}, 
 {"PHL", "Asia", "Philippines", "2020-12-17", 454447., 1459., 1272.429, 
  8850., 17., 21.286, 4147.13, 13.314, 11.612, 80.762, 0.155, 0.194, 1.03, 
  "", "", "", "", "", "", "", "", 37974., 6.037517*^6, 55.096, 0.347, 33043., 
  0.302, 0.039, 26., "people tested", "", "", "", "", "", "", "", "", "", 
  64.81, 1.09581085*^8, 351.873, 25.2, 4.803, 2.661, 7599.188, "", 370.437, 
  7.07, 7.8, 40.8, 78.463, 1., 71.23, 0.718}, {"PHL", "Asia", "Philippines", 
  "2020-12-18", 456562., 2115., 1360.429, 8875., 25., 23.714, 4166.431, 
  19.301, 12.415, 80.99, 0.228, 0.216, 1.06, "", "", "", "", "", "", "", "", 
  37060., 6.074577*^6, 55.435, 0.338, 33111., 0.302, 0.041, 24.3, 
  "people tested", "", "", "", "", "", "", "", "", "", 64.81, 1.09581085*^8, 
  351.873, 25.2, 4.803, 2.661, 7599.188, "", 370.437, 7.07, 7.8, 40.8, 
  78.463, 1., 71.23, 0.718}, {"PHL", "Asia", "Philippines", "2020-12-19", 
  458044., 1482., 1387.571, 8911., 36., 25.857, 4179.955, 13.524, 12.663, 
  81.319, 0.329, 0.236, 1.05, "", "", "", "", "", "", "", "", 32281., 
  6.106858*^6, 55.729, 0.295, 32548., 0.297, 0.043, 23.5, "people tested", 
  "", "", "", "", "", "", "", "", "", 64.81, 1.09581085*^8, 351.873, 25.2, 
  4.803, 2.661, 7599.188, "", 370.437, 7.07, 7.8, 40.8, 78.463, 1., 71.23, 
  0.718}, {"PHL", "Asia", "Philippines", "2020-12-20", 459789., 1745., 
  1484.143, 8947., 36., 30.571, 4195.879, 15.924, 13.544, 81.647, 0.329, 
  0.279, 1.05, "", "", "", "", "", "", "", "", 24379., 6.131237*^6, 55.952, 
  0.222, 32514., 0.297, 0.046, 21.9, "people tested", "", "", "", "", "", "", 
  "", "", "", 64.81, 1.09581085*^8, 351.873, 25.2, 4.803, 2.661, 7599.188, 
  "", 370.437, 7.07, 7.8, 40.8, 78.463, 1., 71.23, 0.718}, 
 {"PHL", "Asia", "Philippines", "2020-12-21", 461505., 1716., 1538.857, 
  8957., 10., 28.571, 4211.539, 15.66, 14.043, 81.739, 0.091, 0.261, 1.04, 
  "", "", "", "", "", "", "", "", 26032., 6.157269*^6, 56.189, 0.238, 32522., 
  0.297, 0.047, 21.1, "people tested", "", "", "", "", "", "", "", "", "", 
  64.81, 1.09581085*^8, 351.873, 25.2, 4.803, 2.661, 7599.188, "", 370.437, 
  7.07, 7.8, 40.8, 78.463, 1., 71.23, 0.718}, {"PHL", "Asia", "Philippines", 
  "2020-12-22", 462815., 1310., 1568., 9021., 64., 29.857, 4223.493, 11.955, 
  14.309, 82.323, 0.584, 0.272, 1.02, "", "", "", "", "", "", "", "", 35001., 
  6.19227*^6, 56.509, 0.319, 32697., 0.298, 0.048, 20.9, "people tested", "", 
  "", "", "", "", "", "", "", "", 64.81, 1.09581085*^8, 351.873, 25.2, 4.803, 
  2.661, 7599.188, "", 370.437, 7.07, 7.8, 40.8, 78.463, 1., 71.23, 0.718}, 
 {"PHL", "Asia", "Philippines", "2020-12-23", 464004., 1189., 1573.714, 
  9048., 27., 30.714, 4234.344, 10.85, 14.361, 82.569, 0.246, 0.28, 1., "", 
  "", "", "", "", "", "", "", 32926., 6.225196*^6, 56.809, 0.3, 32236., 
  0.294, 0.049, 20.5, "people tested", "", "", "", "", "", "", "", "", "", 
  64.81, 1.09581085*^8, 351.873, 25.2, 4.803, 2.661, 7599.188, "", 370.437, 
  7.07, 7.8, 40.8, 78.463, 1., 71.23, 0.718}, {"PHL", "Asia", "Philippines", 
  "2020-12-24", 465724., 1720., 1611., 9055., 7., 29.286, 4250.04, 15.696, 
  14.701, 82.633, 0.064, 0.267, 0.98, "", "", "", "", "", "", "", "", 31898., 
  6.257094*^6, 57.1, 0.291, 31368., 0.286, 0.051, 19.5, "people tested", "", 
  "", "", "", "", "", "", "", "", 64.81, 1.09581085*^8, 351.873, 25.2, 4.803, 
  2.661, 7599.188, "", 370.437, 7.07, 7.8, 40.8, 78.463, 1., 71.23, 0.718}, 
 {"PHL", "Asia", "Philippines", "2020-12-25", 467601., 1877., 1577., 9062., 
  7., 26.714, 4267.169, 17.129, 14.391, 82.697, 0.064, 0.244, 0.95, "", "", 
  "", "", "", "", "", "", 14430., 6.271524*^6, 57.232, 0.132, 28135., 0.257, 
  0.056, 17.8, "people tested", "", "", "", "", "", "", "", "", "", 64.81, 
  1.09581085*^8, 351.873, 25.2, 4.803, 2.661, 7599.188, "", 370.437, 7.07, 
  7.8, 40.8, 78.463, 1., 71.23, 0.718}, {"PHL", "Asia", "Philippines", 
  "2020-12-26", 469005., 1404., 1565.857, 9067., 5., 22.286, 4279.981, 
  12.812, 14.289, 82.742, 0.046, 0.203, 0.91, "", "", "", "", "", "", "", "", 
  15827., 6.287351*^6, 57.376, 0.144, 25785., 0.235, 0.061, 16.5, 
  "people tested", "", "", "", "", "", "", "", "", "", 64.81, 1.09581085*^8, 
  351.873, 25.2, 4.803, 2.661, 7599.188, "", 370.437, 7.07, 7.8, 40.8, 
  78.463, 1., 71.23, 0.718}, {"PHL", "Asia", "Philippines", "2020-12-27", 
  469886., 881., 1442.429, 9109., 42., 23.143, 4288.021, 8.04, 13.163, 
  83.126, 0.383, 0.211, 0.88, "", "", "", "", "", "", "", "", 16208., 
  6.303559*^6, 57.524, 0.148, 24617., 0.225, 0.059, 17.1, "people tested", 
  "", "", "", "", "", "", "", "", "", 64.81, 1.09581085*^8, 351.873, 25.2, 
  4.803, 2.661, 7599.188, "", 370.437, 7.07, 7.8, 40.8, 78.463, 1., 71.23, 
  0.718}, {"PHL", "Asia", "Philippines", "2020-12-28", 470650., 764., 
  1306.429, 9124., 15., 23.857, 4294.993, 6.972, 11.922, 83.263, 0.137, 
  0.218, 0.87, "", "", "", "", "", "", "", "", 20564., 6.324123*^6, 57.712, 
  0.188, 23836., 0.218, 0.055, 18.2, "people tested", "", "", "", "", "", "", 
  "", "", "", 64.81, 1.09581085*^8, 351.873, 25.2, 4.803, 2.661, 7599.188, 
  "", 370.437, 7.07, 7.8, 40.8, 78.463, 1., 71.23, 0.718}, 
 {"PHL", "Asia", "Philippines", "2020-12-29", 471526., 876., 1244.429, 9162., 
  38., 20.143, 4302.987, 7.994, 11.356, 83.609, 0.347, 0.184, 0.9, "", "", 
  "", "", "", "", "", "", 30397., 6.35452*^6, 57.989, 0.277, 23179., 0.212, 
  0.054, 18.6, "people tested", "", "", "", "", "", "", "", "", "", 55.09, 
  1.09581085*^8, 351.873, 25.2, 4.803, 2.661, 7599.188, "", 370.437, 7.07, 
  7.8, 40.8, 78.463, 1., 71.23, 0.718}, {"PHL", "Asia", "Philippines", 
  "2020-12-30", 472532., 1006., 1218.286, 9230., 68., 26., 4312.168, 9.18, 
  11.118, 84.23, 0.621, 0.237, 0.92, "", "", "", "", "", "", "", "", 30280., 
  6.3848*^6, 58.266, 0.276, 22801., 0.208, 0.053, 18.7, "people tested", "", 
  "", "", "", "", "", "", "", "", 55.09, 1.09581085*^8, 351.873, 25.2, 4.803, 
  2.661, 7599.188, "", 370.437, 7.07, 7.8, 40.8, 78.463, 1., 71.23, 0.718}, 
 {"PHL", "Asia", "Philippines", "2020-12-31", 474064., 1532., 1191.429, 
  9244., 14., 27., 4326.148, 13.981, 10.873, 84.358, 0.128, 0.246, 0.95, "", 
  "", "", "", "", "", "", "", 22464., 6.407264*^6, 58.471, 0.205, 21453., 
  0.196, 0.056, 18., "people tested", "", "", "", "", "", "", "", "", "", 
  55.09, 1.09581085*^8, 351.873, 25.2, 4.803, 2.661, 7599.188, "", 370.437, 
  7.07, 7.8, 40.8, 78.463, 1., 71.23, 0.718}, {"PHL", "Asia", "Philippines", 
  "2021-01-01", 475820., 1756., 1174.143, 9248., 4., 26.571, 4342.173, 
  16.025, 10.715, 84.394, 0.037, 0.242, 0.95, "", "", "", "", "", "", "", "", 
  12039., 6.419303*^6, 58.58, 0.11, 21111., 0.193, 0.056, 18., 
  "people tested", "", "", "", "", "", "", "", "", "", 55.09, 1.09581085*^8, 
  351.873, 25.2, 4.803, 2.661, 7599.188, "", 370.437, 7.07, 7.8, 40.8, 
  78.463, 1., 71.23, 0.718}, {"PHL", "Asia", "Philippines", "2021-01-02", 
  476916., 1096., 1130.143, 9253., 5., 26.571, 4352.174, 10.002, 10.313, 
  84.44, 0.046, 0.242, 0.94, "", "", "", "", "", "", "", "", 15074., 
  6.434377*^6, 58.718, 0.138, 21004., 0.192, 0.054, 18.6, "people tested", 
  "", "", "", "", "", "", "", "", "", 55.09, 1.09581085*^8, 351.873, 25.2, 
  4.803, 2.661, 7599.188, "", 370.437, 7.07, 7.8, 40.8, 78.463, 1., 71.23, 
  0.718}, {"PHL", "Asia", "Philippines", "2021-01-03", 477807., 891., 
  1131.571, 9257., 4., 21.143, 4360.305, 8.131, 10.326, 84.476, 0.037, 0.193, 
  0.94, "", "", "", "", "", "", "", "", 14466., 6.448843*^6, 58.85, 0.132, 
  20755., 0.189, 0.055, 18.3, "people tested", "", "", "", "", "", "", "", 
  "", "", 55.09, 1.09581085*^8, 351.873, 25.2, 4.803, 2.661, 7599.188, "", 
  370.437, 7.07, 7.8, 40.8, 78.463, 1., 71.23, 0.718}, 
 {"PHL", "Asia", "Philippines", "2021-01-04", 478761., 954., 1158.714, 9263., 
  6., 19.857, 4369.011, 8.706, 10.574, 84.531, 0.055, 0.181, 0.97, "", "", 
  "", "", "", "", "", "", 23588., 6.472431*^6, 59.065, 0.215, 21187., 0.193, 
  0.055, 18.3, "people tested", "", "", "", "", "", "", "", "", "", 55.09, 
  1.09581085*^8, 351.873, 25.2, 4.803, 2.661, 7599.188, "", 370.437, 7.07, 
  7.8, 40.8, 78.463, 1., 71.23, 0.718}, {"PHL", "Asia", "Philippines", 
  "2021-01-05", 479693., 932., 1166.714, 9321., 58., 22.714, 4377.516, 8.505, 
  10.647, 85.06, 0.529, 0.207, 1.01, "", "", "", "", "", "", "", "", 34801., 
  6.507232*^6, 59.383, 0.318, 21816., 0.199, 0.053, 18.7, "people tested", 
  "", "", "", "", "", "", "", "", "", 55.09, 1.09581085*^8, 351.873, 25.2, 
  4.803, 2.661, 7599.188, "", 370.437, 7.07, 7.8, 40.8, 78.463, 1., 71.23, 
  0.718}, {"PHL", "Asia", "Philippines", "2021-01-06", 480737., 1044., 
  1172.143, 9347., 26., 16.714, 4387.044, 9.527, 10.697, 85.298, 0.237, 
  0.153, 1.06, "", "", "", "", "", "", "", "", 36327., 6.543559*^6, 59.714, 
  0.332, 22680., 0.207, 0.052, 19.3, "people tested", "", "", "", "", "", "", 
  "", "", "", 55.09, 1.09581085*^8, 351.873, 25.2, 4.803, 2.661, 7599.188, 
  "", 370.437, 7.07, 7.8, 40.8, 78.463, 1., 71.23, 0.718}, 
 {"PHL", "Asia", "Philippines", "2021-01-07", 482083., 1346., 1145.571, 
  9356., 9., 16., 4399.327, 12.283, 10.454, 85.38, 0.082, 0.146, 1.11, "", 
  "", "", "", "", "", "", "", 35920., 6.579479*^6, 60.042, 0.328, 24602., 
  0.225, 0.047, 21.5, "people tested", "", "", "", "", "", "", "", "", "", 
  55.09, 1.09581085*^8, 351.873, 25.2, 4.803, 2.661, 7599.188, "", 370.437, 
  7.07, 7.8, 40.8, 78.463, 1., 71.23, 0.718}, {"PHL", "Asia", "Philippines", 
  "2021-01-08", 483852., 1769., 1147.429, 9364., 8., 16.571, 4415.47, 16.143, 
  10.471, 85.453, 0.073, 0.151, 1.16, "", "", "", "", "", "", "", "", 40433., 
  6.619912*^6, 60.411, 0.369, 28658., 0.262, 0.04, 25., "people tested", "", 
  "", "", "", "", "", "", "", "", 55.09, 1.09581085*^8, 351.873, 25.2, 4.803, 
  2.661, 7599.188, "", 370.437, 7.07, 7.8, 40.8, 78.463, 1., 71.23, 0.718}, 
 {"PHL", "Asia", "Philippines", "2021-01-09", 485797., 1945., 1268.714, 
  9398., 34., 20.714, 4433.219, 17.749, 11.578, 85.763, 0.31, 0.189, 1.2, "", 
  "", "", "", "", "", "", "", 37954., 6.657866*^6, 60.757, 0.346, 31927., 
  0.291, 0.04, 25.2, "people tested", "", "", "", "", "", "", "", "", "", 
  55.09, 1.09581085*^8, 351.873, 25.2, 4.803, 2.661, 7599.188, "", 370.437, 
  7.07, 7.8, 40.8, 78.463, 1., 71.23, 0.718}, {"PHL", "Asia", "Philippines", 
  "2021-01-10", 487690., 1893., 1411.857, 9405., 7., 21.143, 4450.494, 
  17.275, 12.884, 85.827, 0.064, 0.193, 1.22, "", "", "", "", "", "", "", "", 
  25029., 6.682895*^6, 60.986, 0.228, 33436., 0.305, 0.042, 23.7, 
  "people tested", "", "", "", "", "", "", "", "", "", 55.09, 1.09581085*^8, 
  351.873, 25.2, 4.803, 2.661, 7599.188, "", 370.437, 7.07, 7.8, 40.8, 
  78.463, 1., 71.23, 0.718}, {"PHL", "Asia", "Philippines", "2021-01-11", 
  489736., 2046., 1567.857, 9416., 11., 21.857, 4469.165, 18.671, 14.308, 
  85.927, 0.1, 0.199, 1.22, "", "", "", "", "", "", "", "", 28664., 
  6.711559*^6, 61.247, 0.262, 34161., 0.312, 0.046, 21.8, "people tested", 
  "", "", "", "", "", "", "", "", "", 55.09, 1.09581085*^8, 351.873, 25.2, 
  4.803, 2.661, 7599.188, "", 370.437, 7.07, 7.8, 40.8, 78.463, 1., 71.23, 
  0.718}, {"PHL", "Asia", "Philippines", "2021-01-12", 491258., 1522., 
  1652.143, 9554., 138., 33.286, 4483.055, 13.889, 15.077, 87.187, 1.259, 
  0.304, 1.2, "", "", "", "", "", "", "", "", 36445., 6.748004*^6, 61.58, 
  0.333, 34396., 0.314, 0.048, 20.8, "people tested", "", "", "", "", "", "", 
  "", "", "", 63.43, 1.09581085*^8, 351.873, 25.2, 4.803, 2.661, 7599.188, 
  "", 370.437, 7.07, 7.8, 40.8, 78.463, 1., 71.23, 0.718}, 
 {"PHL", "Asia", "Philippines", "2021-01-13", 492700., 1442., 1709., 9699., 
  145., 50.286, 4496.214, 13.159, 15.596, 88.51, 1.323, 0.459, 1.18, "", "", 
  "", "", "", "", "", "", 40624., 6.788628*^6, 61.951, 0.371, 35010., 0.319, 
  0.049, 20.5, "people tested", "", "", "", "", "", "", "", "", "", 63.43, 
  1.09581085*^8, 351.873, 25.2, 4.803, 2.661, 7599.188, "", 370.437, 7.07, 
  7.8, 40.8, 78.463, 1., 71.23, 0.718}, {"PHL", "Asia", "Philippines", 
  "2021-01-14", 494605., 1905., 1788.857, 9739., 40., 54.714, 4513.598, 
  17.384, 16.325, 88.875, 0.365, 0.499, 1.16, "", "", "", "", "", "", "", "", 
  39178., 6.827806*^6, 62.308, 0.358, 35475., 0.324, 0.05, 19.8, 
  "people tested", "", "", "", "", "", "", "", "", "", 63.43, 1.09581085*^8, 
  351.873, 25.2, 4.803, 2.661, 7599.188, "", 370.437, 7.07, 7.8, 40.8, 
  78.463, 1., 71.23, 0.718}, {"PHL", "Asia", "Philippines", "2021-01-15", 
  496646., 2041., 1827.714, 9876., 137., 73.143, 4532.224, 18.625, 16.679, 
  90.125, 1.25, 0.667, 1.15, "", "", "", "", "", "", "", "", 36870., 
  6.864676*^6, 62.645, 0.336, 34966., 0.319, 0.052, 19.1, "people tested", 
  "", "", "", "", "", "", "", "", "", 63.43, 1.09581085*^8, 351.873, 25.2, 
  4.803, 2.661, 7599.188, "", 370.437, 7.07, 7.8, 40.8, 78.463, 1., 71.23, 
  0.718}, {"PHL", "Asia", "Philippines", "2021-01-16", 498691., 2045., 1842., 
  9884., 8., 69.429, 4550.886, 18.662, 16.809, 90.198, 0.073, 0.634, 1.13, 
  "", "", "", "", "", "", "", "", 37968., 6.902644*^6, 62.991, 0.346, 34968., 
  0.319, 0.053, 19., "people tested", "", "", "", "", "", "", "", "", "", 
  63.43, 1.09581085*^8, 351.873, 25.2, 4.803, 2.661, 7599.188, "", 370.437, 
  7.07, 7.8, 40.8, 78.463, 1., 71.23, 0.718}, {"PHL", "Asia", "Philippines", 
  "2021-01-17", 500577., 1886., 1841., 9895., 11., 70., 4568.097, 17.211, 
  16.8, 90.298, 0.1, 0.639, 1.12, "", "", "", "", "", "", "", "", 25464., 
  6.928108*^6, 63.224, 0.232, 35030., 0.32, 0.053, 19., "people tested", "", 
  "", "", "", "", "", "", "", "", 63.43, 1.09581085*^8, 351.873, 25.2, 4.803, 
  2.661, 7599.188, "", 370.437, 7.07, 7.8, 40.8, 78.463, 1., 71.23, 0.718}, 
 {"PHL", "Asia", "Philippines", "2021-01-18", 502736., 2159., 1857.143, 
  9909., 14., 70.429, 4587.799, 19.702, 16.948, 90.426, 0.128, 0.643, 1.11, 
  "", "", "", "", "", "", "", "", 26822., 6.95493*^6, 63.468, 0.245, 34767., 
  0.317, 0.053, 18.7, "people tested", "", "", "", "", "", "", "", "", "", 
  63.43, 1.09581085*^8, 351.873, 25.2, 4.803, 2.661, 7599.188, "", 370.437, 
  7.07, 7.8, 40.8, 78.463, 1., 71.23, 0.718}, {"PHL", "Asia", "Philippines", 
  "2021-01-19", 504084., 1348., 1832.286, 9978., 69., 60.571, 4600.1, 12.301, 
  16.721, 91.056, 0.63, 0.553, 1.09, "", "", "", "", "", "", "", "", 36160., 
  6.99109*^6, 63.798, 0.33, 34727., 0.317, 0.053, 19., "people tested", "", 
  "", "", "", "", "", "", "", "", 63.43, 1.09581085*^8, 351.873, 25.2, 4.803, 
  2.661, 7599.188, "", 370.437, 7.07, 7.8, 40.8, 78.463, 1., 71.23, 0.718}, 
 {"PHL", "Asia", "Philippines", "2021-01-20", 505939., 1855., 1891.286, 
  10042., 64., 49., 4617.029, 16.928, 17.259, 91.64, 0.584, 0.447, 1.07, "", 
  "", "", "", "", "", "", "", 35845., 7.026935*^6, 64.125, 0.327, 34044., 
  0.311, 0.056, 18., "people tested", "", "", "", "", "", "", "", "", "", 
  63.43, 1.09581085*^8, 351.873, 25.2, 4.803, 2.661, 7599.188, "", 370.437, 
  7.07, 7.8, 40.8, 78.463, 1., 71.23, 0.718}, {"PHL", "Asia", "Philippines", 
  "2021-01-21", 507717., 1778., 1873.143, 10116., 74., 53.857, 4633.254, 
  16.225, 17.094, 92.315, 0.675, 0.491, 1.05, "", "", "", "", "", "", "", "", 
  38421., 7.065356*^6, 64.476, 0.351, 33936., 0.31, 0.055, 18.1, 
  "people tested", "", "", "", "", "", "", "", "", "", 63.43, 1.09581085*^8, 
  351.873, 25.2, 4.803, 2.661, 7599.188, "", 370.437, 7.07, 7.8, 40.8, 
  78.463, 1., 71.23, 0.718}, {"PHL", "Asia", "Philippines", "2021-01-22", 
  509887., 2170., 1891.571, 10136., 20., 37.143, 4653.057, 19.803, 17.262, 
  92.498, 0.183, 0.339, 1.03, "", "", "", "", "", "", "", "", 37793., 
  7.103149*^6, 64.821, 0.345, 34068., 0.311, 0.056, 18., "people tested", "", 
  "", "", "", "", "", "", "", "", 63.43, 1.09581085*^8, 351.873, 25.2, 4.803, 
  2.661, 7599.188, "", 370.437, 7.07, 7.8, 40.8, 78.463, 1., 71.23, 0.718}, 
 {"PHL", "Asia", "Philippines", "2021-01-23", 511679., 1792., 1855.429, 
  10190., 54., 43.714, 4669.41, 16.353, 16.932, 92.991, 0.493, 0.399, 1.01, 
  "", "", "", "", "", "", "", "", 36544., 7.139693*^6, 65.154, 0.333, 33864., 
  0.309, 0.055, 18.3, "people tested", "", "", "", "", "", "", "", "", "", 
  63.43, 1.09581085*^8, 351.873, 25.2, 4.803, 2.661, 7599.188, "", 370.437, 
  7.07, 7.8, 40.8, 78.463, 1., 71.23, 0.718}, {"PHL", "Asia", "Philippines", 
  "2021-01-24", 513619., 1940., 1863.143, 10242., 52., 49.571, 4687.114, 
  17.704, 17.002, 93.465, 0.475, 0.452, 1., "", "", "", "", "", "", "", "", 
  25918., 7.165611*^6, 65.391, 0.237, 33929., 0.31, 0.055, 18.2, 
  "people tested", "", "", "", "", "", "", "", "", "", 63.43, 1.09581085*^8, 
  351.873, 25.2, 4.803, 2.661, 7599.188, "", 370.437, 7.07, 7.8, 40.8, 
  78.463, 1., 71.23, 0.718}, {"PHL", "Asia", "Philippines", "2021-01-25", 
  514996., 1377., 1751.429, 10292., 50., 54.714, 4699.68, 12.566, 15.983, 
  93.921, 0.456, 0.499, 0.99, "", "", "", "", "", "", "", "", 28583., 
  7.194194*^6, 65.652, 0.261, 34181., 0.312, 0.051, 19.5, "people tested", 
  "", "", "", "", "", "", "", "", "", 63.43, 1.09581085*^8, 351.873, 25.2, 
  4.803, 2.661, 7599.188, "", 370.437, 7.07, 7.8, 40.8, 78.463, 1., 71.23, 
  0.718}, {"PHL", "Asia", "Philippines", "2021-01-26", 516166., 1170., 1726., 
  10386., 94., 58.286, 4710.357, 10.677, 15.751, 94.779, 0.858, 0.532, 1., 
  "", "", "", "", "", "", "", "", 35540., 7.229734*^6, 65.976, 0.324, 34092., 
  0.311, 0.051, 19.8, "people tested", "", "", "", "", "", "", "", "", "", 
  63.43, 1.09581085*^8, 351.873, 25.2, 4.803, 2.661, 7599.188, "", 370.437, 
  7.07, 7.8, 40.8, 78.463, 1., 71.23, 0.718}, {"PHL", "Asia", "Philippines", 
  "2021-01-27", 518407., 2241., 1781.143, 10481., 95., 62.714, 4730.807, 
  20.451, 16.254, 95.646, 0.867, 0.572, 1.01, "", "", "", "", "", "", "", "", 
  39000., 7.268734*^6, 66.332, 0.356, 34543., 0.315, 0.052, 19.4, 
  "people tested", "", "", "", "", "", "", "", "", "", 63.43, 1.09581085*^8, 
  351.873, 25.2, 4.803, 2.661, 7599.188, "", 370.437, 7.07, 7.8, 40.8, 
  78.463, 1., 71.23, 0.718}, {"PHL", "Asia", "Philippines", "2021-01-28", 
  519575., 1168., 1694., 10552., 71., 62.286, 4741.466, 10.659, 15.459, 
  96.294, 0.648, 0.568, 0.99, "", "", "", "", "", "", "", "", 39081., 
  7.307815*^6, 66.689, 0.357, 34637., 0.316, 0.049, 20.4, "people tested", 
  "", "", "", "", "", "", "", "", "", 63.43, 1.09581085*^8, 351.873, 25.2, 
  4.803, 2.661, 7599.188, "", 370.437, 7.07, 7.8, 40.8, 78.463, 1., 71.23, 
  0.718}, {"PHL", "Asia", "Philippines", "2021-01-29", 521413., 1838., 
  1646.571, 10600., 48., 66.286, 4758.239, 16.773, 15.026, 96.732, 0.438, 
  0.605, 0.99, "", "", "", "", "", "", "", "", 40350., 7.348165*^6, 67.057, 
  0.368, 35002., 0.319, 0.047, 21.3, "people tested", "", "", "", "", "", "", 
  "", "", "", 63.43, 1.09581085*^8, 351.873, 25.2, 4.803, 2.661, 7599.188, 
  "", 370.437, 7.07, 7.8, 40.8, 78.463, 1., 71.23, 0.718}, 
 {"PHL", "Asia", "Philippines", "2021-01-30", 523516., 2103., 1691., 10669., 
  69., 68.429, 4777.43, 19.191, 15.431, 97.362, 0.63, 0.624, 1., "", "", "", 
  "", "", "", "", "", 40326., 7.388491*^6, 67.425, 0.368, 35543., 0.324, 
  0.048, 21., "people tested", "", "", "", "", "", "", "", "", "", 63.43, 
  1.09581085*^8, 351.873, 25.2, 4.803, 2.661, 7599.188, "", 370.437, 7.07, 
  7.8, 40.8, 78.463, 1., 71.23, 0.718}, {"PHL", "Asia", "Philippines", 
  "2021-01-31", 525618., 2102., 1714.143, 10749., 80., 72.429, 4796.612, 
  19.182, 15.643, 98.092, 0.73, 0.661, 1.01, "", "", "", "", "", "", "", "", 
  28436., 7.416927*^6, 67.684, 0.259, 35902., 0.328, 0.048, 20.9, 
  "people tested", "", "", "", "", "", "", "", "", "", 63.43, 1.09581085*^8, 
  351.873, 25.2, 4.803, 2.661, 7599.188, "", 370.437, 7.07, 7.8, 40.8, 
  78.463, 1., 71.23, 0.718}, {"PHL", "Asia", "Philippines", "2021-02-01", 
  527272., 1654., 1753.714, 10807., 58., 73.571, 4811.706, 15.094, 16.004, 
  98.621, 0.529, 0.671, 1., "", "", "", "", "", "", "", "", 25693., 
  7.44262*^6, 67.919, 0.234, 35489., 0.324, 0.049, 20.2, "people tested", "", 
  "", "", "", "", "", "", "", "", 60.65, 1.09581085*^8, 351.873, 25.2, 4.803, 
  2.661, 7599.188, "", 370.437, 7.07, 7.8, 40.8, 78.463, 1., 71.23, 0.718}, 
 {"PHL", "Asia", "Philippines", "2021-02-02", 528853., 1581., 1812.429, 
  10874., 67., 69.714, 4826.134, 14.428, 16.54, 99.232, 0.611, 0.636, 1., "", 
  "", "", "", "", "", "", "", 34775., 7.477395*^6, 68.236, 0.317, 35380., 
  0.323, 0.051, 19.5, "people tested", "", "", "", "", "", "", "", "", "", 
  60.65, 1.09581085*^8, 351.873, 25.2, 4.803, 2.661, 7599.188, "", 370.437, 
  7.07, 7.8, 40.8, 78.463, 1., 71.23, 0.718}, {"PHL", "Asia", "Philippines", 
  "2021-02-03", 530118., 1265., 1673., 10942., 68., 65.857, 4837.678, 11.544, 
  15.267, 99.853, 0.621, 0.601, 0.98, "", "", "", "", "", "", "", "", 36610., 
  7.514005*^6, 68.57, 0.334, 35039., 0.32, 0.048, 20.9, "people tested", "", 
  "", "", "", "", "", "", "", "", 60.65, 1.09581085*^8, 351.873, 25.2, 4.803, 
  2.661, 7599.188, "", 370.437, 7.07, 7.8, 40.8, 78.463, 1., 71.23, 0.718}, 
 {"PHL", "Asia", "Philippines", "2021-02-04", 531699., 1581., 1732., 10997., 
  55., 63.571, 4852.106, 14.428, 15.806, 100.355, 0.502, 0.58, 0.98, "", "", 
  "", "", "", "", "", "", 37601., 7.551606*^6, 68.913, 0.343, 34827., 0.318, 
  0.05, 20.1, "people tested", "", "", "", "", "", "", "", "", "", 60.65, 
  1.09581085*^8, 351.873, 25.2, 4.803, 2.661, 7599.188, "", 370.437, 7.07, 
  7.8, 40.8, 78.463, 1., 71.23, 0.718}, {"PHL", "Asia", "Philippines", 
  "2021-02-05", 533587., 1888., 1739.143, 11058., 61., 65.429, 4869.335, 
  17.229, 15.871, 100.912, 0.557, 0.597, 0.97, "", "", "", "", "", "", "", 
  "", 36689., 7.588295*^6, 69.248, 0.335, 34304., 0.313, 0.051, 19.7, 
  "people tested", "", "", "", "", "", "", "", "", "", 60.65, 1.09581085*^8, 
  351.873, 25.2, 4.803, 2.661, 7599.188, "", 370.437, 7.07, 7.8, 40.8, 
  78.463, 1., 71.23, 0.718}, {"PHL", "Asia", "Philippines", "2021-02-06", 
  535521., 1934., 1715., 11110., 52., 63., 4886.984, 17.649, 15.651, 101.386, 
  0.475, 0.575, 0.98, "", "", "", "", "", "", "", "", 35139., 7.623434*^6, 
  69.569, 0.321, 33563., 0.306, 0.051, 19.6, "people tested", "", "", "", "", 
  "", "", "", "", "", 60.65, 1.09581085*^8, 351.873, 25.2, 4.803, 2.661, 
  7599.188, "", 370.437, 7.07, 7.8, 40.8, 78.463, 1., 71.23, 0.718}, 
 {"PHL", "Asia", "Philippines", "2021-02-07", 537310., 1789., 1670.286, 
  11179., 69., 61.429, 4903.31, 16.326, 15.242, 102.016, 0.63, 0.561, 0.98, 
  "", "", "", "", "", "", "", "", 23903., 7.647337*^6, 69.787, 0.218, 32916., 
  0.3, 0.051, 19.7, "people tested", "", "", "", "", "", "", "", "", "", 
  60.65, 1.09581085*^8, 351.873, 25.2, 4.803, 2.661, 7599.188, "", 370.437, 
  7.07, 7.8, 40.8, 78.463, 1., 71.23, 0.718}, {"PHL", "Asia", "Philippines", 
  "2021-02-08", 538995., 1685., 1674.714, 11231., 52., 60.571, 4918.686, 
  15.377, 15.283, 102.49, 0.475, 0.553, 0.99, "", "", "", "", "", "", "", "", 
  26132., 7.673469*^6, 70.025, 0.238, 32978., 0.301, 0.051, 19.7, 
  "people tested", "", "", "", "", "", "", "", "", "", 60.65, 1.09581085*^8, 
  351.873, 25.2, 4.803, 2.661, 7599.188, "", 370.437, 7.07, 7.8, 40.8, 
  78.463, 1., 71.23, 0.718}, {"PHL", "Asia", "Philippines", "2021-02-09", 
  540227., 1232., 1624.857, 11296., 65., 60.286, 4929.929, 11.243, 14.828, 
  103.083, 0.593, 0.55, 0.99, "", "", "", "", "", "", "", "", 34437., 
  7.707906*^6, 70.34, 0.314, 32930., 0.301, 0.049, 20.3, "people tested", "", 
  "", "", "", "", "", "", "", "", 62.5, 1.09581085*^8, 351.873, 25.2, 4.803, 
  2.661, 7599.188, "", 370.437, 7.07, 7.8, 40.8, 78.463, 1., 71.23, 0.718}, 
 {"PHL", "Asia", "Philippines", "2021-02-10", 541560., 1333., 1634.571, 
  11401., 105., 65.571, 4942.094, 12.165, 14.917, 104.042, 0.958, 0.598, 1., 
  "", "", "", "", "", "", "", "", 37208., 7.745114*^6, 70.679, 0.34, 33016., 
  0.301, 0.05, 20.2, "people tested", "", "", "", "", "", "", "", "", "", 
  62.5, 1.09581085*^8, 351.873, 25.2, 4.803, 2.661, 7599.188, "", 370.437, 
  7.07, 7.8, 40.8, 78.463, 1., 71.23, 0.718}, {"PHL", "Asia", "Philippines", 
  "2021-02-11", 543282., 1722., 1654.714, 11469., 68., 67.429, 4957.808, 
  15.714, 15.1, 104.662, 0.621, 0.615, 1.01, "", "", "", "", "", "", "", "", 
  38373., 7.783487*^6, 71.029, 0.35, 33126., 0.302, 0.05, 20., 
  "people tested", "", "", "", "", "", "", "", "", "", 62.5, 1.09581085*^8, 
  351.873, 25.2, 4.803, 2.661, 7599.188, "", 370.437, 7.07, 7.8, 40.8, 
  78.463, 1., 71.23, 0.718}, {"PHL", "Asia", "Philippines", "2021-02-12", 
  545300., 2018., 1673.286, 11495., 26., 62.429, 4976.224, 18.416, 15.27, 
  104.899, 0.237, 0.57, 1.01, "", "", "", "", "", "", "", "", 36925., 
  7.820412*^6, 71.366, 0.337, 33160., 0.303, 0.05, 19.8, "people tested", "", 
  "", "", "", "", "", "", "", "", 62.5, 1.09581085*^8, 351.873, 25.2, 4.803, 
  2.661, 7599.188, "", 370.437, 7.07, 7.8, 40.8, 78.463, 1., 71.23, 0.718}, 
 {"PHL", "Asia", "Philippines", "2021-02-13", 547255., 1955., 1676.286, 
  11507., 12., 56.714, 4994.064, 17.841, 15.297, 105.009, 0.11, 0.518, 1.01, 
  "", "", "", "", "", "", "", "", 28438., 7.84885*^6, 71.626, 0.26, 32202., 
  0.294, 0.052, 19.2, "people tested", "", "", "", "", "", "", "", "", "", 
  62.5, 1.09581085*^8, 351.873, 25.2, 4.803, 2.661, 7599.188, "", 370.437, 
  7.07, 7.8, 40.8, 78.463, 1., 71.23, 0.718}, {"PHL", "Asia", "Philippines", 
  "2021-02-14", 549176., 1921., 1695.143, 11515., 8., 48., 5011.595, 17.53, 
  15.469, 105.082, 0.073, 0.438, 1.02, "", "", "", "", "", "", "", "", 
  19702., 7.868552*^6, 71.806, 0.18, 31602., 0.288, 0.054, 18.6, 
  "people tested", "", "", "", "", "", "", "", "", "", 62.5, 1.09581085*^8, 
  351.873, 25.2, 4.803, 2.661, 7599.188, "", 370.437, 7.07, 7.8, 40.8, 
  78.463, 1., 71.23, 0.718}, {"PHL", "Asia", "Philippines", "2021-02-15", 
  550860., 1684., 1695., 11517., 2., 40.857, 5026.962, 15.368, 15.468, 105.1, 
  0.018, 0.373, 1.02, "", "", "", "", "", "", "", "", 23128., 7.89168*^6, 
  72.017, 0.211, 31173., 0.284, 0.054, 18.4, "people tested", "", "", "", "", 
  "", "", "", "", "", 62.5, 1.09581085*^8, 351.873, 25.2, 4.803, 2.661, 
  7599.188, "", 370.437, 7.07, 7.8, 40.8, 78.463, 1., 71.23, 0.718}, 
 {"PHL", "Asia", "Philippines", "2021-02-16", 552246., 1386., 1717., 11524., 
  7., 32.571, 5039.611, 12.648, 15.669, 105.164, 0.064, 0.297, 1.02, "", "", 
  "", "", "", "", "", "", 32927., 7.924607*^6, 72.317, 0.3, 30957., 0.283, 
  0.055, 18., "people tested", "", "", "", "", "", "", "", "", "", 62.5, 
  1.09581085*^8, 351.873, 25.2, 4.803, 2.661, 7599.188, "", 370.437, 7.07, 
  7.8, 40.8, 78.463, 1., 71.23, 0.718}, {"PHL", "Asia", "Philippines", 
  "2021-02-17", 553424., 1178., 1694.857, 11577., 53., 25.143, 5050.361, 
  10.75, 15.467, 105.648, 0.484, 0.229, 1.03, "", "", "", "", "", "", "", "", 
  36895., 7.961502*^6, 72.654, 0.337, 30913., 0.282, 0.055, 18.2, 
  "people tested", "", "", "", "", "", "", "", "", "", 62.5, 1.09581085*^8, 
  351.873, 25.2, 4.803, 2.661, 7599.188, "", 370.437, 7.07, 7.8, 40.8, 
  78.463, 1., 71.23, 0.718}, {"PHL", "Asia", "Philippines", "2021-02-18", 
  555163., 1739., 1697.286, 11673., 96., 29.143, 5066.23, 15.87, 15.489, 
  106.524, 0.876, 0.266, 1.04, "", "", "", "", "", "", "", "", 36538., 
  7.99804*^6, 72.987, 0.333, 30650., 0.28, 0.055, 18.1, "people tested", "", 
  "", "", "", "", "", "", "", "", 62.5, 1.09581085*^8, 351.873, 25.2, 4.803, 
  2.661, 7599.188, "", 370.437, 7.07, 7.8, 40.8, 78.463, 1., 71.23, 0.718}, 
 {"PHL", "Asia", "Philippines", "2021-02-19", 557058., 1895., 1679.714, 
  11829., 156., 47.714, 5083.523, 17.293, 15.329, 107.947, 1.424, 0.435, 
  1.05, "", "", "", "", "", "", "", "", 34340., 8.03238*^6, 73.301, 0.313, 
  30281., 0.276, 0.055, 18., "people tested", "", "", "", "", "", "", "", "", 
  "", 62.5, 1.09581085*^8, 351.873, 25.2, 4.803, 2.661, 7599.188, "", 
  370.437, 7.07, 7.8, 40.8, 78.463, 1., 71.23, 0.718}, 
 {"PHL", "Asia", "Philippines", "2021-02-20", 559288., 2230., 1719., 12068., 
  239., 80.143, 5103.874, 20.35, 15.687, 110.128, 2.181, 0.731, 1.07, "", "", 
  "", "", "", "", "", "", 35883., 8.068263*^6, 73.628, 0.327, 31345., 0.286, 
  0.055, 18.2, "people tested", "", "", "", "", "", "", "", "", "", 62.5, 
  1.09581085*^8, 351.873, 25.2, 4.803, 2.661, 7599.188, "", 370.437, 7.07, 
  7.8, 40.8, 78.463, 1., 71.23, 0.718}, {"PHL", "Asia", "Philippines", 
  "2021-02-21", 561169., 1881., 1713.286, 12088., 20., 81.857, 5121.039, 
  17.165, 15.635, 110.311, 0.183, 0.747, 1.09, "", "", "", "", "", "", "", 
  "", 20911., 8.089174*^6, 73.819, 0.191, 31517., 0.288, 0.054, 18.4, 
  "people tested", "", "", "", "", "", "", "", "", "", 62.5, 1.09581085*^8, 
  351.873, 25.2, 4.803, 2.661, 7599.188, "", 370.437, 7.07, 7.8, 40.8, 
  78.463, 1., 71.23, 0.718}, {"PHL", "Asia", "Philippines", "2021-02-22", 
  563456., 2287., 1799.429, 12094., 6., 82.429, 5141.909, 20.87, 16.421, 
  110.366, 0.055, 0.752, 1.11, "", "", "", "", "", "", "", "", 24970., 
  8.114144*^6, 74.047, 0.228, 31781., 0.29, 0.057, 17.7, "people tested", "", 
  "", "", "", "", "", "", "", "", 75.46, 1.09581085*^8, 351.873, 25.2, 4.803, 
  2.661, 7599.188, "", 370.437, 7.07, 7.8, 40.8, 78.463, 1., 71.23, 0.718}, 
 {"PHL", "Asia", "Philippines", "2021-02-23", 564865., 1409., 1802.714, 
  12107., 13., 83.286, 5154.767, 12.858, 16.451, 110.484, 0.119, 0.76, 1.12, 
  "", "", "", "", "", "", "", "", 37923., 8.152067*^6, 74.393, 0.346, 32494., 
  0.297, 0.055, 18., "people tested", "", "", "", "", "", "", "", "", "", 
  75.46, 1.09581085*^8, 351.873, 25.2, 4.803, 2.661, 7599.188, "", 370.437, 
  7.07, 7.8, 40.8, 78.463, 1., 71.23, 0.718}, {"PHL", "Asia", "Philippines", 
  "2021-02-24", 566420., 1555., 1856.571, 12129., 22., 78.857, 5168.958, 
  14.19, 16.942, 110.685, 0.201, 0.72, 1.14, "", "", "", "", "", "", "", "", 
  37151., 8.189218*^6, 74.732, 0.339, 32531., 0.297, 0.057, 17.5, 
  "people tested", "", "", "", "", "", "", "", "", "", 75.46, 1.09581085*^8, 
  351.873, 25.2, 4.803, 2.661, 7599.188, "", 370.437, 7.07, 7.8, 40.8, 
  78.463, 1., 71.23, 0.718}, {"PHL", "Asia", "Philippines", "2021-02-25", 
  568680., 2260., 1931., 12201., 72., 75.429, 5189.582, 20.624, 17.622, 
  111.342, 0.657, 0.688, 1.15, "", "", "", "", "", "", "", "", 39907., 
  8.229125*^6, 75.096, 0.364, 33012., 0.301, 0.058, 17.1, "people tested", 
  "", "", "", "", "", "", "", "", "", 75.46, 1.09581085*^8, 351.873, 25.2, 
  4.803, 2.661, 7599.188, "", 370.437, 7.07, 7.8, 40.8, 78.463, 1., 71.23, 
  0.718}, {"PHL", "Asia", "Philippines", "2021-02-26", 571327., 2647., 
  2038.429, 12247., 46., 59.714, 5213.737, 24.156, 18.602, 111.762, 0.42, 
  0.545, 1.16, "", "", "", "", "", "", "", "", 30688., 8.259813*^6, 75.376, 
  0.28, 32490., 0.296, 0.063, 15.9, "people tested", "", "", "", "", "", "", 
  "", "", "", 75.46, 1.09581085*^8, 351.873, 25.2, 4.803, 2.661, 7599.188, 
  "", 370.437, 7.07, 7.8, 40.8, 78.463, 1., 71.23, 0.718}, 
 {"PHL", "Asia", "Philippines", "2021-02-27", 574247., 2920., 2137., 12289., 
  42., 31.571, 5240.384, 26.647, 19.502, 112.145, 0.383, 0.288, 1.16, "", "", 
  "", "", "", "", "", "", 31003., 8.290816*^6, 75.659, 0.283, 31793., 0.29, 
  0.067, 14.9, "people tested", "", "", "", "", "", "", "", "", "", 75.46, 
  1.09581085*^8, 351.873, 25.2, 4.803, 2.661, 7599.188, "", 370.437, 7.07, 
  7.8, 40.8, 78.463, 1., 71.23, 0.718}, {"PHL", "Asia", "Philippines", 
  "2021-02-28", 576352., 2105., 2169., 12318., 29., 32.857, 5259.594, 19.21, 
  19.794, 112.41, 0.265, 0.3, 1.15, "", "", "", "", "", "", "", "", 22896., 
  8.313712*^6, 75.868, 0.209, 32077., 0.293, 0.068, 14.8, "people tested", 
  0., 0., "", "", "", 0., 0., "", "", 75.46, 1.09581085*^8, 351.873, 25.2, 
  4.803, 2.661, 7599.188, "", 370.437, 7.07, 7.8, 40.8, 78.463, 1., 71.23, 
  0.718}, {"PHL", "Asia", "Philippines", "2021-03-01", 578381., 2029., 
  2132.143, 12322., 4., 32.571, 5278.11, 18.516, 19.457, 112.446, 0.037, 
  0.297, 1.15, "", "", "", "", "", "", "", "", 24880., 8.338592*^6, 76.095, 
  0.227, 32064., 0.293, 0.066, 15., "people tested", 756., 756., "", 756., 
  756., 0., 0., "", 7., 67.13, 1.09581085*^8, 351.873, 25.2, 4.803, 2.661, 
  7599.188, "", 370.437, 7.07, 7.8, 40.8, 78.463, 1., 71.23, 0.718}, 
 {"PHL", "Asia", "Philippines", "2021-03-02", 580442., 2061., 2225.286, 
  12369., 47., 37.429, 5296.918, 18.808, 20.307, 112.875, 0.429, 0.342, 1.17, 
  "", "", "", "", "", "", "", "", 36122., 8.374714*^6, 76.425, 0.33, 31807., 
  0.29, 0.07, 14.3, "people tested", 2793., 2793., "", 2037., 1396., 0., 0., 
  "", 13., 67.13, 1.09581085*^8, 351.873, 25.2, 4.803, 2.661, 7599.188, "", 
  370.437, 7.07, 7.8, 40.8, 78.463, 1., 71.23, 0.718}, 
 {"PHL", "Asia", "Philippines", "2021-03-03", 582223., 1781., 2257.571, 
  12389., 20., 37.143, 5313.171, 16.253, 20.602, 113.058, 0.183, 0.339, 1.19, 
  "", "", "", "", "", "", "", "", 38325., 8.413039*^6, 76.775, 0.35, 31974., 
  0.292, 0.071, 14.2, "people tested", "", "", "", "", 2132., "", "", "", 
  19., 67.13, 1.09581085*^8, 351.873, 25.2, 4.803, 2.661, 7599.188, "", 
  370.437, 7.07, 7.8, 40.8, 78.463, 1., 71.23, 0.718}, 
 {"PHL", "Asia", "Philippines", "2021-03-04", 584667., 2444., 2283.857, 
  12404., 15., 29., 5335.474, 22.303, 20.842, 113.195, 0.137, 0.265, 1.21, 
  "", "", "", "", "", "", "", "", 39548., 8.452587*^6, 77.135, 0.361, 31923., 
  0.291, 0.072, 14., "people tested", 10000., 10000., "", "", 2500., 0.01, 
  0.01, "", 23., 67.13, 1.09581085*^8, 351.873, 25.2, 4.803, 2.661, 7599.188, 
  "", 370.437, 7.07, 7.8, 40.8, 78.463, 1., 71.23, 0.718}, 
 {"PHL", "Asia", "Philippines", "2021-03-05", 587704., 3037., 2339.571, 
  12423., 19., 25.143, 5363.188, 27.715, 21.35, 113.368, 0.173, 0.229, 1.24, 
  "", "", "", "", "", "", "", "", 39041., 8.491628*^6, 77.492, 0.356, 33116., 
  0.302, 0.071, 14.2, "people tested", "", "", "", "", 3514., "", "", "", 
  32., 67.13, 1.09581085*^8, 351.873, 25.2, 4.803, 2.661, 7599.188, "", 
  370.437, 7.07, 7.8, 40.8, 78.463, 1., 71.23, 0.718}, 
 {"PHL", "Asia", "Philippines", "2021-03-06", 591138., 3434., 2413., 12465., 
  42., 25.143, 5394.526, 31.338, 22.02, 113.751, 0.383, 0.229, 1.26, "", "", 
  "", "", "", "", "", "", 39804., 8.531432*^6, 77.855, 0.363, 34374., 0.314, 
  0.07, 14.2, "people tested", 25138., 25138., "", "", 4190., 0.02, 0.02, "", 
  38., 67.13, 1.09581085*^8, 351.873, 25.2, 4.803, 2.661, 7599.188, "", 
  370.437, 7.07, 7.8, 40.8, 78.463, 1., 71.23, 0.718}, 
 {"PHL", "Asia", "Philippines", "2021-03-07", 594412., 3274., 2580., 12516., 
  51., 28.286, 5424.403, 29.877, 23.544, 114.217, 0.465, 0.258, 1.28, "", "", 
  "", "", "", "", "", "", 28119., 8.559551*^6, 78.112, 0.257, 35120., 0.32, 
  0.073, 13.6, "people tested", 29266., 29266., "", 4128., 4181., 0.03, 0.03, 
  "", 38., 67.13, 1.09581085*^8, 351.873, 25.2, 4.803, 2.661, 7599.188, "", 
  370.437, 7.07, 7.8, 40.8, 78.463, 1., 71.23, 0.718}, 
 {"PHL", "Asia", "Philippines", "2021-03-08", 597763., 3351., 2768.857, 
  12521., 5., 28.429, 5454.983, 30.58, 25.268, 114.262, 0.046, 0.259, 1.3, 
  "", "", "", "", "", "", "", "", 30093., 8.589644*^6, 78.386, 0.275, 35865., 
  0.327, 0.077, 13., "people tested", 44000., 44000., "", 14734., 6178., 
  0.04, 0.04, "", 56., 67.13, 1.09581085*^8, 351.873, 25.2, 4.803, 2.661, 
  7599.188, "", 370.437, 7.07, 7.8, 40.8, 78.463, 1., 71.23, 0.718}, 
 {"PHL", "Asia", "Philippines", "2021-03-09", 600428., 2665., 2855.143, 
  12528., 7., 22.714, 5479.303, 24.32, 26.055, 114.326, 0.064, 0.207, 1.31, 
  "", "", "", "", "", "", "", "", 40038., 8.629682*^6, 78.752, 0.365, 36424., 
  0.332, 0.078, 12.8, "people tested", 89077., 89077., "", 45077., 12326., 
  0.08, 0.08, "", 112., 67.13, 1.09581085*^8, 351.873, 25.2, 4.803, 2.661, 
  7599.188, "", 370.437, 7.07, 7.8, 40.8, 78.463, 1., 71.23, 0.718}, 
 {"PHL", "Asia", "Philippines", "2021-03-10", 603308., 2880., 3012.143, 
  12545., 17., 22.286, 5505.585, 26.282, 27.488, 114.481, 0.155, 0.203, 1.33, 
  "", "", "", "", "", "", "", "", 42701., 8.672383*^6, 79.141, 0.39, 37049., 
  0.338, 0.081, 12.3, "people tested", 114500., 114500., "", 25423., 15443., 
  0.1, 0.1, "", 141., 67.13, 1.09581085*^8, 351.873, 25.2, 4.803, 2.661, 
  7599.188, "", 370.437, 7.07, 7.8, 40.8, 78.463, 1., 71.23, 0.718}, 
 {"PHL", "Asia", "Philippines", "2021-03-11", 607048., 3740., 3197.286, 
  12608., 63., 29.143, 5539.715, 34.13, 29.177, 115.056, 0.575, 0.266, 1.35, 
  "", "", "", "", "", "", "", "", 45470., 8.717853*^6, 79.556, 0.415, 37895., 
  0.346, 0.084, 11.9, "people tested", "", "", "", "", 18690., "", "", "", 
  171., 67.13, 1.09581085*^8, 351.873, 25.2, 4.803, 2.661, 7599.188, "", 
  370.437, 7.07, 7.8, 40.8, 78.463, 1., 71.23, 0.718}, 
 {"PHL", "Asia", "Philippines", "2021-03-12", 611618., 4570., 3416.286, 
  12694., 86., 38.714, 5581.419, 41.704, 31.176, 115.841, 0.785, 0.353, 1.37, 
  "", "", "", "", "", "", "", "", 44253., 8.762106*^6, 79.96, 0.404, 38640., 
  0.353, 0.088, 11.3, "people tested", "", "", "", "", 21370., "", "", "", 
  195., 67.13, 1.09581085*^8, 351.873, 25.2, 4.803, 2.661, 7599.188, "", 
  370.437, 7.07, 7.8, 40.8, 78.463, 1., 71.23, 0.718}, 
 {"PHL", "Asia", "Philippines", "2021-03-13", 616611., 4993., 3639., 12766., 
  72., 43., 5626.984, 45.564, 33.208, 116.498, 0.657, 0.392, 1.38, "", "", 
  "", "", "", "", "", "", 44592., 8.806698*^6, 80.367, 0.407, 39324., 0.359, 
  0.093, 10.8, "people tested", 193492., 193492., "", "", 24051., 0.18, 0.18, 
  "", 219., 67.13, 1.09581085*^8, 351.873, 25.2, 4.803, 2.661, 7599.188, "", 
  370.437, 7.07, 7.8, 40.8, 78.463, 1., 71.23, 0.718}, 
 {"PHL", "Asia", "Philippines", "2021-03-14", 621498., 4887., 3869.429, 
  12829., 63., 44.714, 5671.581, 44.597, 35.311, 117.073, 0.575, 0.408, 1.39, 
  "", "", "", "", "", "", "", "", 31412., 8.83811*^6, 80.654, 0.287, 39794., 
  0.363, 0.097, 10.3, "people tested", "", "", "", "", 25068., "", "", "", 
  229., 67.13, 1.09581085*^8, 351.873, 25.2, 4.803, 2.661, 7599.188, "", 
  370.437, 7.07, 7.8, 40.8, 78.463, 1., 71.23, 0.718}, 
 {"PHL", "Asia", "Philippines", "2021-03-15", 626893., 5395., 4161.429, 
  12837., 8., 45.143, 5720.814, 49.233, 37.976, 117.146, 0.073, 0.412, 1.4, 
  "", "", "", "", "", "", "", "", 35402., 8.873512*^6, 80.977, 0.323, 40553., 
  0.37, 0.103, 9.7, "people tested", 215997., 215997., "", "", 24571., 0.2, 
  0.2, "", 224., 65.28, 1.09581085*^8, 351.873, 25.2, 4.803, 2.661, 7599.188, 
  "", 370.437, 7.07, 7.8, 40.8, 78.463, 1., 71.23, 0.718}, 
 {"PHL", "Asia", "Philippines", "2021-03-16", 631320., 4427., 4413.143, 
  12848., 11., 45.714, 5761.213, 40.399, 40.273, 117.247, 0.1, 0.417, 1.4, 
  "", "", "", "", "", "", "", "", 46972., 8.920484*^6, 81.405, 0.429, 41543., 
  0.379, 0.106, 9.4, "people tested", 216794., 216794., "", 797., 18245., 
  0.2, 0.2, "", 166., 65.28, 1.09581085*^8, 351.873, 25.2, 4.803, 2.661, 
  7599.188, "", 370.437, 7.07, 7.8, 40.8, 78.463, 1., 71.23, 0.718}, 
 {"PHL", "Asia", "Philippines", "2021-03-17", 635698., 4378., 4627.143, 
  12866., 18., 45.857, 5801.165, 39.952, 42.226, 117.411, 0.164, 0.418, 1.4, 
  "", "", "", "", "", "", "", "", 50061., 8.970545*^6, 81.862, 0.457, 42595., 
  0.389, 0.109, 9.2, "people tested", 269583., 269583., "", 52789., 22155., 
  0.25, 0.25, "", 202., 78.24, 1.09581085*^8, 351.873, 25.2, 4.803, 2.661, 
  7599.188, "", 370.437, 7.07, 7.8, 40.8, 78.463, 1., 71.23, 0.718}, 
 {"PHL", "Asia", "Philippines", "2021-03-18", 640984., 5286., 4848., 12887., 
  21., 39.857, 5849.404, 48.238, 44.241, 117.602, 0.192, 0.364, 1.4, "", "", 
  "", "", "", "", "", "", 50303., 9.020848*^6, 82.321, 0.459, 43285., 0.395, 
  0.112, 8.9, "people tested", "", "", "", "", 21587., "", "", "", 197., 
  78.24, 1.09581085*^8, 351.873, 25.2, 4.803, 2.661, 7599.188, "", 370.437, 
  7.07, 7.8, 40.8, 78.463, 1., 71.23, 0.718}, {"PHL", "Asia", "Philippines", 
  "2021-03-19", 648066., 7082., 5206.857, 12900., 13., 29.429, 5914.032, 
  64.628, 47.516, 117.721, 0.119, 0.269, 1.41, "", "", "", "", "", "", "", 
  "", 52465., 9.073313*^6, 82.8, 0.479, 44458., 0.406, 0.117, 8.5, 
  "people tested", "", "", "", "", 21020., "", "", "", 192., 78.24, 
  1.09581085*^8, 351.873, 25.2, 4.803, 2.661, 7599.188, "", 370.437, 7.07, 
  7.8, 40.8, 78.463, 1., 71.23, 0.718}, {"PHL", "Asia", "Philippines", 
  "2021-03-20", 656056., 7990., 5635., 12930., 30., 23.429, 5986.946, 72.914, 
  51.423, 117.995, 0.274, 0.214, 1.41, "", "", "", "", "", "", "", "", 
  54001., 9.127314*^6, 83.293, 0.493, 45802., 0.418, 0.123, 8.1, 
  "people tested", 336656., 336656., "", "", 20452., 0.31, 0.31, "", 187., 
  78.24, 1.09581085*^8, 351.873, 25.2, 4.803, 2.661, 7599.188, "", 370.437, 
  7.07, 7.8, 40.8, 78.463, 1., 71.23, 0.718}, {"PHL", "Asia", "Philippines", 
  "2021-03-21", 663794., 7738., 6042.286, 12968., 38., 19.857, 6057.56, 
  70.614, 55.14, 118.342, 0.347, 0.181, 1.41, "", "", "", "", "", "", "", "", 
  42065., 9.169379*^6, 83.677, 0.384, 47324., 0.432, 0.128, 7.8, 
  "people tested", "", "", "", "", 27020., "", "", "", 247., 78.24, 
  1.09581085*^8, 351.873, 25.2, 4.803, 2.661, 7599.188, "", 370.437, 7.07, 
  7.8, 40.8, 78.463, 1., 71.23, 0.718}, {"PHL", "Asia", "Philippines", 
  "2021-03-22", 671792., 7998., 6414.143, 12972., 4., 19.286, 6130.547, 
  72.987, 58.533, 118.378, 0.037, 0.176, 1.39, "", "", "", "", "", "", "", 
  "", 42572., 9.211951*^6, 84.065, 0.388, 48348., 0.441, 0.133, 7.5, 
  "people tested", "", "", "", "", 33587., "", "", "", 307., 77.31, 
  1.09581085*^8, 351.873, 25.2, 4.803, 2.661, 7599.188, "", 370.437, 7.07, 
  7.8, 40.8, 78.463, 1., 71.23, 0.718}, {"PHL", "Asia", "Philippines", 
  "2021-03-23", 677653., 5861., 6619., 12992., 20., 20.571, 6184.033, 53.486, 
  60.403, 118.561, 0.183, 0.188, 1.37, "", "", "", "", "", "", "", "", 
  55616., 9.267567*^6, 84.573, 0.508, 49583., 0.452, 0.133, 7.5, 
  "people tested", 508332., 508332., "", "", 41648., 0.46, 0.46, "", 380., 
  77.31, 1.09581085*^8, 351.873, 25.2, 4.803, 2.661, 7599.188, "", 370.437, 
  7.07, 7.8, 40.8, 78.463, 1., 71.23, 0.718}, {"PHL", "Asia", "Philippines", 
  "2021-03-24", 684311., 6658., 6944.714, 13039., 47., 24.714, 6244.791, 
  60.759, 63.375, 118.99, 0.429, 0.226, 1.36, "", "", "", "", "", "", "", "", 
  54156., 9.321723*^6, 85.067, 0.494, 50168., 0.458, 0.138, 7.2, 
  "people tested", "", "", "", "", 39393., "", "", "", 359., 77.31, 
  1.09581085*^8, 351.873, 25.2, 4.803, 2.661, 7599.188, "", 370.437, 7.07, 
  7.8, 40.8, 78.463, 1., 71.23, 0.718}, {"PHL", "Asia", "Philippines", 
  "2021-03-25", 693048., 8737., 7437.714, 13095., 56., 29.714, 6324.522, 
  79.731, 67.874, 119.501, 0.511, 0.271, 1.35, "", "", "", "", "", "", "", 
  "", 53805., 9.375528*^6, 85.558, 0.491, 50669., 0.462, 0.147, 6.8, 
  "people tested", "", "", "", "", 41484., "", "", "", 379., 77.31, 
  1.09581085*^8, 351.873, 25.2, 4.803, 2.661, 7599.188, "", 370.437, 7.07, 
  7.8, 40.8, 78.463, 1., 71.23, 0.718}, {"PHL", "Asia", "Philippines", 
  "2021-03-26", 702856., 9808., 7827.143, 13149., 54., 35.571, 6414.027, 
  89.504, 71.428, 119.993, 0.493, 0.325, 1.32, "", "", "", "", "", "", "", 
  "", 51737., 9.427265*^6, 86.03, 0.472, 50565., 0.461, 0.155, 6.5, 
  "people tested", "", "", "", "", 43576., "", "", "", 398., 77.31, 
  1.09581085*^8, 351.873, 25.2, 4.803, 2.661, 7599.188, "", 370.437, 7.07, 
  7.8, 40.8, 78.463, 1., 71.23, 0.718}, {"PHL", "Asia", "Philippines", 
  "2021-03-27", 712442., 9586., 8055.143, 13159., 10., 32.714, 6501.505, 
  87.479, 73.509, 120.085, 0.091, 0.299, 1.3, "", "", "", "", "", "", "", "", 
  45481., 9.472746*^6, 86.445, 0.415, 49347., 0.45, 0.163, 6.1, 
  "people tested", 656331., 656331., "", "", 45668., 0.6, 0.6, "", 417., 
  77.31, 1.09581085*^8, 351.873, 25.2, 4.803, 2.661, 7599.188, "", 370.437, 
  7.07, 7.8, 40.8, 78.463, 1., 71.23, 0.718}, {"PHL", "Asia", "Philippines", 
  "2021-03-28", 721892., 9450., 8299.714, 13170., 11., 28.857, 6587.743, 
  86.238, 75.74, 120.185, 0.1, 0.263, 1.29, "", "", "", "", "", "", "", "", 
  39218., 9.511964*^6, 86.803, 0.358, 48941., 0.447, 0.17, 5.9, 
  "people tested", "", "", "", "", 41425., "", "", "", 378., 77.31, 
  1.09581085*^8, 351.873, 25.2, 4.803, 2.661, 7599.188, "", 370.437, 7.07, 
  7.8, 40.8, 78.463, 1., 71.23, 0.718}, {"PHL", "Asia", "Philippines", 
  "2021-03-29", 731894., 10002., 8586., 13186., 16., 30.571, 6679.018, 
  91.275, 78.353, 120.331, 0.146, 0.279, 1.28, "", "", "", "", "", "", "", 
  "", 45733., 9.557697*^6, 87.22, 0.417, 49392., 0.451, 0.174, 5.8, 
  "people tested", "", "", "", "", 37183., "", "", "", 339., 81.02, 
  1.09581085*^8, 351.873, 25.2, 4.803, 2.661, 7599.188, "", 370.437, 7.07, 
  7.8, 40.8, 78.463, 1., 71.23, 0.718}, {"PHL", "Asia", "Philippines", 
  "2021-03-30", 741181., 9287., 9075.429, 13191., 5., 28.429, 6763.768, 
  84.75, 82.819, 120.377, 0.046, 0.259, 1.26, "", "", "", "", "", "", "", "", 
  53341., 9.611038*^6, 87.707, 0.487, 49067., 0.448, 0.185, 5.4, 
  "people tested", 738913., 737569., 1344., "", 32940., 0.67, 0.67, 0., 301., 
  81.02, 1.09581085*^8, 351.873, 25.2, 4.803, 2.661, 7599.188, "", 370.437, 
  7.07, 7.8, 40.8, 78.463, 1., 71.23, 0.718}, {"PHL", "Asia", "Philippines", 
  "2021-03-31", 747288., 6107., 8996.714, 13297., 106., 36.857, 6819.498, 
  55.73, 82.101, 121.344, 0.967, 0.336, 1.24, "", "", "", "", "", "", "", "", 
  54808., 9.665846*^6, 88.207, 0.5, 49160., 0.449, 0.183, 5.5, 
  "people tested", "", "", "", "", 30429., "", "", "", 278., 81.02, 
  1.09581085*^8, 351.873, 25.2, 4.803, 2.661, 7599.188, "", 370.437, 7.07, 
  7.8, 40.8, 78.463, 1., 71.23, 0.718}, {"PHL", "Asia", "Philippines", 
  "2021-04-01", 756199., 8911., 9021.571, 13303., 6., 29.714, 6900.817, 
  81.319, 82.328, 121.399, 0.055, 0.271, 1.23, "", "", "", "", "", "", "", 
  "", 51503., 9.717349*^6, 88.677, 0.47, 48832., 0.446, 0.185, 5.4, 
  "people tested", "", "", "", "", 27918., "", "", "", 255., 81.02, 
  1.09581085*^8, 351.873, 25.2, 4.803, 2.661, 7599.188, "", 370.437, 7.07, 
  7.8, 40.8, 78.463, 1., 71.23, 0.718}, {"PHL", "Asia", "Philippines", 
  "2021-04-02", 771497., 15298., 9805.857, 13320., 17., 24.429, 7040.421, 
  139.604, 89.485, 121.554, 0.155, 0.223, 1.23, "", "", "", "", "", "", "", 
  "", 41409., 9.758758*^6, 89.055, 0.378, 47356., 0.432, 0.207, 4.8, 
  "people tested", "", "", "", "", 25408., "", "", "", 232., 81.02, 
  1.09581085*^8, 351.873, 25.2, 4.803, 2.661, 7599.188, "", 370.437, 7.07, 
  7.8, 40.8, 78.463, 1., 71.23, 0.718}, {"PHL", "Asia", "Philippines", 
  "2021-04-03", 784043., 12546., 10228.714, 13423., 103., 37.714, 7154.912, 
  114.491, 93.344, 122.494, 0.94, 0.344, 1.2, "", "", "", "", "", "", "", "", 
  35750., 9.794508*^6, 89.381, 0.326, 45966., 0.419, 0.223, 4.5, 
  "people tested", "", 795320., "", "", 22897., "", 0.73, "", 209., 81.02, 
  1.09581085*^8, 351.873, 25.2, 4.803, 2.661, 7599.188, "", 370.437, 7.07, 
  7.8, 40.8, 78.463, 1., 71.23, 0.718}, {"PHL", "Asia", "Philippines", 
  "2021-04-04", 795051., 11008., 10451.286, 13425., 2., 36.429, 7255.367, 
  100.455, 95.375, 122.512, 0.018, 0.332, 1.16, "", "", "", "", "", "", "", 
  "", 28413., 9.822921*^6, 89.641, 0.259, 44422., 0.405, 0.235, 4.3, 
  "people tested", "", "", "", "", 21739., "", "", "", 198., 81.02, 
  1.09581085*^8, 351.873, 25.2, 4.803, 2.661, 7599.188, "", 370.437, 7.07, 
  7.8, 40.8, 78.463, 1., 71.23, 0.718}, {"PHL", "Asia", "Philippines", 
  "2021-04-05", 803398., 8347., 10214.857, 13435., 10., 35.571, 7331.539, 
  76.172, 93.217, 122.603, 0.091, 0.325, 1.12, "", "", "", "", "", "", "", 
  "", 37479., 9.8604*^6, 89.983, 0.342, 43243., 0.395, 0.236, 4.2, 
  "people tested", 855457., 826607., 28850., "", 20582., 0.78, 0.75, 0.03, 
  188., 81.02, 1.09581085*^8, 351.873, 25.2, 4.803, 2.661, 7599.188, "", 
  370.437, 7.07, 7.8, 40.8, 78.463, 1., 71.23, 0.718}, 
 {"PHL", "Asia", "Philippines", "2021-04-06", 812760., 9362., 10225.571, 
  13817., 382., 89.429, 7416.973, 85.434, 93.315, 126.089, 3.486, 0.816, 
  1.11, "", "", "", "", "", "", "", "", 51270., 9.91167*^6, 90.451, 0.468, 
  42947., 0.392, 0.238, 4.2, "people tested", 922898., 872213., 50685., 
  67441., 26284., 0.84, 0.8, 0.05, 240., 81.02, 1.09581085*^8, 351.873, 25.2, 
  4.803, 2.661, 7599.188, "", 370.437, 7.07, 7.8, 40.8, 78.463, 1., 71.23, 
  0.718}, {"PHL", "Asia", "Philippines", "2021-04-07", 819164., 6404., 
  10268., 14059., 242., 108.857, 7475.414, 58.441, 93.702, 128.298, 2.208, 
  0.993, 1.09, "", "", "", "", "", "", "", "", 59032., 9.970702*^6, 90.989, 
  0.539, 43551., 0.397, 0.236, 4.2, "people tested", "", "", "", "", 29701., 
  "", "", "", 271., 81.02, 1.09581085*^8, 351.873, 25.2, 4.803, 2.661, 
  7599.188, "", 370.437, 7.07, 7.8, 40.8, 78.463, 1., 71.23, 0.718}, 
 {"PHL", "Asia", "Philippines", "2021-04-08", 828366., 9202., 10309.571, 
  14119., 60., 116.571, 7559.389, 83.974, 94.082, 128.845, 0.548, 1.064, 
  1.08, "", "", "", "", "", "", "", "", 59802., 1.0030504*^7, 91.535, 0.546, 
  44736., 0.408, 0.23, 4.3, "people tested", "", "", "", "", 33119., "", "", 
  "", 302., 81.02, 1.09581085*^8, 351.873, 25.2, 4.803, 2.661, 7599.188, "", 
  370.437, 7.07, 7.8, 40.8, 78.463, 1., 71.23, 0.718}, 
 {"PHL", "Asia", "Philippines", "2021-04-09", 840554., 12188., 9865.286, 
  14520., 401., 171.429, 7670.612, 111.224, 90.027, 132.505, 3.659, 1.564, 
  1.08, "", "", "", "", "", "", "", "", 60071., 1.0090575*^7, 92.083, 0.548, 
  47402., 0.433, 0.208, 4.8, "people tested", "", "", "", "", 36537., "", "", 
  "", 333., 81.02, 1.09581085*^8, 351.873, 25.2, 4.803, 2.661, 7599.188, "", 
  370.437, 7.07, 7.8, 40.8, 78.463, 1., 71.23, 0.718}, 
 {"PHL", "Asia", "Philippines", "2021-04-10", 853209., 12655., 9880.857, 
  14744., 224., 188.714, 7786.097, 115.485, 90.169, 134.549, 2.044, 1.722, 
  1.08, "", "", "", "", "", "", "", "", 57130., 1.0147705*^7, 92.605, 0.521, 
  50457., 0.46, 0.196, 5.1, "people tested", "", "", "", "", 39955., "", "", 
  "", 365., 81.02, 1.09581085*^8, 351.873, 25.2, 4.803, 2.661, 7599.188, "", 
  370.437, 7.07, 7.8, 40.8, 78.463, 1., 71.23, 0.718}, 
 {"PHL", "Asia", "Philippines", "2021-04-11", 864868., 11659., 9973.857, 
  14945., 201., 217.143, 7892.493, 106.396, 91.018, 136.383, 1.834, 1.982, 
  1.08, "", "", "", "", "", "", "", "", 37963., 1.0185668*^7, 92.951, 0.346, 
  51821., 0.473, 0.192, 5.2, "people tested", 1.139644*^6, 1.007356*^6, 
  132288., "", 43373., 1.04, 0.92, 0.12, 396., 81.02, 1.09581085*^8, 351.873, 
  25.2, 4.803, 2.661, 7599.188, "", 370.437, 7.07, 7.8, 40.8, 78.463, 1., 
  71.23, 0.718}, {"PHL", "Asia", "Philippines", "2021-04-12", 876225., 
  11357., 10403.857, 15149., 204., 244.857, 7996.134, 103.64, 94.942, 
  138.245, 1.862, 2.234, 1.07, "", "", "", "", "", "", "", "", 43821., 
  1.0229489*^7, 93.351, 0.4, 52727., 0.481, 0.197, 5.1, "people tested", 
  1.202297*^6, 1.053256*^6, 149041., 62653., 49549., 1.1, 0.96, 0.14, 452., 
  81.02, 1.09581085*^8, 351.873, 25.2, 4.803, 2.661, 7599.188, "", 370.437, 
  7.07, 7.8, 40.8, 78.463, 1., 71.23, 0.718}, {"PHL", "Asia", "Philippines", 
  "2021-04-13", 884783., 8558., 10289., 15286., 137., 209.857, 8074.231, 
  78.097, 93.894, 139.495, 1.25, 1.915, 1.05, "", "", "", "", "", "", "", "", 
  57869., 1.0287358*^7, 93.879, 0.528, 53670., 0.49, 0.192, 5.2, 
  "people tested", 1.255716*^6, 1.093651*^6, 162065., 53419., 47545., 1.15, 
  1., 0.15, 434., 81.02, 1.09581085*^8, 351.873, 25.2, 4.803, 2.661, 
  7599.188, "", 370.437, 7.07, 7.8, 40.8, 78.463, 1., 71.23, 0.718}, 
 {"PHL", "Asia", "Philippines", "2021-04-14", 892880., 8097., 10530.857, 
  15447., 161., 198.286, 8148.122, 73.89, 96.101, 140.964, 1.469, 1.809, 
  1.03, "", "", "", "", "", "", "", "", 62466., 1.0349824*^7, 94.449, 0.57, 
  54160., 0.494, 0.194, 5.1, "people tested", "", "", "", "", 48534., "", "", 
  "", 443., 81.02, 1.09581085*^8, 351.873, 25.2, 4.803, 2.661, 7599.188, "", 
  370.437, 7.07, 7.8, 40.8, 78.463, 1., 71.23, 0.718}, 
 {"PHL", "Asia", "Philippines", "2021-04-15", 904285., 11405., 10845.571, 
  15594., 147., 210.714, 8252.2, 104.078, 98.973, 142.306, 1.341, 1.923, 
  1.01, "", "", "", "", "", "", "", "", 59558., 1.0409382*^7, 94.993, 0.544, 
  54125., 0.494, 0.2, 5., "people tested", "", "", "", "", 49523., "", "", 
  "", 452., 81.02, 1.09581085*^8, 351.873, 25.2, 4.803, 2.661, 7599.188, "", 
  370.437, 7.07, 7.8, 40.8, 78.463, 1., 71.23, 0.718}, 
 {"PHL", "Asia", "Philippines", "2021-04-16", 914971., 10686., 10631., 
  15738., 144., 174., 8349.717, 97.517, 97.015, 143.62, 1.314, 1.588, 0.99, 
  "", "", "", "", "", "", "", "", 57406., 1.0466788*^7, 95.516, 0.524, 
  53745., 0.49, 0.198, 5.1, "people tested", "", "", "", "", 50511., "", "", 
  "", 461., 81.02, 1.09581085*^8, 351.873, 25.2, 4.803, 2.661, 7599.188, "", 
  370.437, 7.07, 7.8, 40.8, 78.463, 1., 71.23, 0.718}, 
 {"PHL", "Asia", "Philippines", "2021-04-17", 926052., 11081., 10406.143, 
  15810., 72., 152.286, 8450.838, 101.121, 94.963, 144.277, 0.657, 1.39, 
  0.98, "", "", "", "", "", "", "", "", 57691., 1.0524479*^7, 96.043, 0.526, 
  53825., 0.491, 0.193, 5.2, "people tested", 1.456793*^6, 1.264811*^6, 
  191982., "", 51500., 1.33, 1.15, 0.18, 470., 81.02, 1.09581085*^8, 351.873, 
  25.2, 4.803, 2.661, 7599.188, "", 370.437, 7.07, 7.8, 40.8, 78.463, 1., 
  71.23, 0.718}, {"PHL", "Asia", "Philippines", "2021-04-18", 936133., 
  10081., 10180.714, 15960., 150., 145., 8542.834, 91.996, 92.906, 145.646, 
  1.369, 1.323, 0.97, "", "", "", "", "", "", "", "", 41655., 1.0566134*^7, 
  96.423, 0.38, 54352., 0.496, 0.187, 5.3, "people tested", "", "", "", "", 
  46804., "", "", "", 427., 81.02, 1.09581085*^8, 351.873, 25.2, 4.803, 
  2.661, 7599.188, "", 370.437, 7.07, 7.8, 40.8, 78.463, 1., 71.23, 0.718}, 
 {"PHL", "Asia", "Philippines", "2021-04-19", 945745., 9612., 9931.429, 
  16048., 88., 128.429, 8630.55, 87.716, 90.631, 146.449, 0.803, 1.172, 0.96, 
  "", "", "", "", "", "", "", "", 42365., 1.0608499*^7, 96.81, 0.387, 54144., 
  0.494, 0.183, 5.5, "people tested", 1.477757*^6, 1.279223*^6, 198534., "", 
  39351., 1.35, 1.17, 0.18, 359., 81.02, 1.09581085*^8, 351.873, 25.2, 4.803, 
  2.661, 7599.188, "", 370.437, 7.07, 7.8, 40.8, 78.463, 1., 71.23, 0.718}, 
 {"PHL", "Asia", "Philippines", "2021-04-20", 953106., 7361., 9760.429, 
  16141., 93., 122.143, 8697.724, 67.174, 89.07, 147.297, 0.849, 1.115, 0.95, 
  "", "", "", "", "", "", "", "", 55772., 1.0664271*^7, 97.319, 0.509, 
  53845., 0.491, 0.181, 5.5, "people tested", 1.562563*^6, 1.353107*^6, 
  209456., 84806., 43835., 1.43, 1.23, 0.19, 400., 68.06, 1.09581085*^8, 
  351.873, 25.2, 4.803, 2.661, 7599.188, "", 370.437, 7.07, 7.8, 40.8, 
  78.463, 1., 71.23, 0.718}, {"PHL", "Asia", "Philippines", "2021-04-21", 
  962307., 9201., 9918.143, 16265., 124., 116.857, 8781.689, 83.965, 90.51, 
  148.429, 1.132, 1.066, 0.94, "", "", "", "", "", "", "", "", 57228., 
  1.0721499*^7, 97.841, 0.522, 53096., 0.485, 0.187, 5.4, "people tested", 
  1.61242*^6, 1.397628*^6, 214792., 49857., 43776., 1.47, 1.28, 0.2, 399., 
  68.06, 1.09581085*^8, 351.873, 25.2, 4.803, 2.661, 7599.188, "", 370.437, 
  7.07, 7.8, 40.8, 78.463, 1., 71.23, 0.718}, {"PHL", "Asia", "Philippines", 
  "2021-04-22", 971049., 8742., 9537.714, 16370., 105., 110.857, 8861.465, 
  79.777, 87.038, 149.387, 0.958, 1.012, 0.92, "", "", "", "", "", "", "", 
  "", 56042., 1.0777541*^7, 98.352, 0.511, 52594., 0.48, 0.181, 5.5, 
  "people tested", "", "", "", "", 43312., "", "", "", 395., 68.06, 
  1.09581085*^8, 351.873, 25.2, 4.803, 2.661, 7599.188, "", 370.437, 7.07, 
  7.8, 40.8, 78.463, 1., 71.23, 0.718}, {"PHL", "Asia", "Philippines", 
  "2021-04-23", 979740., 8691., 9252.714, 16529., 159., 113., 8940.777, 
  79.311, 84.437, 150.838, 1.451, 1.031, 0.91, "", "", "", "", "", "", "", 
  "", 54016., 1.0831557*^7, 98.845, 0.493, 52110., 0.476, 0.178, 5.6, 
  "people tested", "", "", "", "", 42847., "", "", "", 391., 68.06, 
  1.09581085*^8, 351.873, 25.2, 4.803, 2.661, 7599.188, "", 370.437, 7.07, 
  7.8, 40.8, 78.463, 1., 71.23, 0.718}, {"PHL", "Asia", "Philippines", 
  "2021-04-24", 989380., 9640., 9046.857, 16674., 145., 123.429, 9028.748, 
  87.971, 82.559, 152.161, 1.323, 1.126, 0.9, "", "", "", "", "", "", "", "", 
  51163., 1.088272*^7, 99.312, 0.467, 51177., 0.467, 0.177, 5.7, 
  "people tested", 1.753465*^6, 1.522696*^6, 230769., "", 42382., 1.6, 1.39, 
  0.21, 387., 68.06, 1.09581085*^8, 351.873, 25.2, 4.803, 2.661, 7599.188, 
  "", 370.437, 7.07, 7.8, 40.8, 78.463, 1., 71.23, 0.718}, 
 {"PHL", "Asia", "Philippines", "2021-04-25", 997523., 8143., 8770., 16783., 
  109., 117.571, 9103.058, 74.31, 80.032, 153.156, 0.995, 1.073, 0.91, "", 
  "", "", "", "", "", "", "", 41864., 1.0924584*^7, 99.694, 0.382, 51207., 
  0.467, 0.171, 5.8, "people tested", "", "", "", "", 41918., "", "", "", 
  383., 68.06, 1.09581085*^8, 351.873, 25.2, 4.803, 2.661, 7599.188, "", 
  370.437, 7.07, 7.8, 40.8, 78.463, 1., 71.23, 0.718}, 
 {"PHL", "Asia", "Philippines", "2021-04-26", 1.006428*^6, 8905., 8669., 
  16853., 70., 115., 9184.322, 81.264, 79.11, 153.795, 0.639, 1.049, 0.91, 
  "", "", "", "", "", "", "", "", 39743., 1.0964327*^7, 100.057, 0.363, 
  50833., 0.464, 0.171, 5.9, "people tested", 1.76794*^6, 1.529948*^6, 
  237992., "", 41455., 1.61, 1.4, 0.22, 378., 68.06, 1.09581085*^8, 351.873, 
  25.2, 4.803, 2.661, 7599.188, "", 370.437, 7.07, 7.8, 40.8, 78.463, 1., 
  71.23, 0.718}, {"PHL", "Asia", "Philippines", "2021-04-27", 1.013618*^6, 
  7190., 8644.571, 16916., 63., 110.714, 9249.936, 65.614, 78.887, 154.37, 
  0.575, 1.01, 0.92, "", "", "", "", "", "", "", "", 54500., 1.1018827*^7, 
  100.554, 0.497, 50651., 0.462, 0.171, 5.9, "people tested", 1.809801*^6, 
  1.562815*^6, 246986., 41861., 35320., 1.65, 1.43, 0.23, 322., 68.06, 
  1.09581085*^8, 351.873, 25.2, 4.803, 2.661, 7599.188, "", 370.437, 7.07, 
  7.8, 40.8, 78.463, 1., 71.23, 0.718}, {"PHL", "Asia", "Philippines", 
  "2021-04-28", 1.020495*^6, 6877., 8312.571, 17031., 115., 109.429, 
  9312.693, 62.757, 75.858, 155.419, 1.049, 0.999, 0.91, "", "", "", "", "", 
  "", "", "", 57669., 1.1076496*^7, 101.08, 0.526, 50714., 0.463, 0.164, 6.1, 
  "people tested", "", "", "", "", 33281., "", "", "", 304., 68.06, 
  1.09581085*^8, 351.873, 25.2, 4.803, 2.661, 7599.188, "", 370.437, 7.07, 
  7.8, 40.8, 78.463, 1., 71.23, 0.718}, {"PHL", "Asia", "Philippines", 
  "2021-04-29", 1.028738*^6, 8243., 8241.286, 17145., 114., 110.714, 
  9387.916, 75.223, 75.207, 156.459, 1.04, 1.01, 0.9, "", "", "", "", "", "", 
  "", "", 55064., 1.113156*^7, 101.583, 0.502, 50574., 0.462, 0.163, 6.1, 
  "people tested", 1.880975*^6, 1.61442*^6, 266555., "", 31649., 1.72, 1.47, 
  0.24, 289., 68.06, 1.09581085*^8, 351.873, 25.2, 4.803, 2.661, 7599.188, 
  "", 370.437, 7.07, 7.8, 40.8, 78.463, 1., 71.23, 0.718}, 
 {"PHL", "Asia", "Philippines", "2021-04-30", 1.03746*^6, 8722., 8245.714, 
  17234., 89., 100.714, 9467.51, 79.594, 75.248, 157.272, 0.812, 0.919, 0.9, 
  "", "", "", "", "", "", "", "", 52904., 1.1184464*^7, 102.066, 0.483, 
  50415., 0.46, 0.164, 6.1, "people tested", 1.919851*^6, 1.639806*^6, 
  280045., 38876., 30486., 1.75, 1.5, 0.26, 278., 68.06, 1.09581085*^8, 
  351.873, 25.2, 4.803, 2.661, 7599.188, "", 370.437, 7.07, 7.8, 40.8, 
  78.463, 1., 71.23, 0.718}, {"PHL", "Asia", "Philippines", "2021-05-01", 
  1.046653*^6, 9193., 8181.857, 17354., 120., 97.143, 9551.402, 83.892, 
  74.665, 158.367, 1.095, 0.886, 0.9, "", "", "", "", "", "", "", "", 49028., 
  1.1233492*^7, 102.513, 0.447, 50110., 0.457, 0.163, 6.1, "people tested", 
  1.941196*^6, 1.656643*^6, 284553., 21345., 26819., 1.77, 1.51, 0.26, 245., 
  68.06, 1.09581085*^8, 351.873, 25.2, 4.803, 2.661, 7599.188, "", 370.437, 
  7.07, 7.8, 40.8, 78.463, 1., 71.23, 0.718}, {"PHL", "Asia", "Philippines", 
  "2021-05-02", 1.054983*^6, 8330., 8208.571, 17431., 77., 92.571, 9627.419, 
  76.017, 74.909, 159.069, 0.703, 0.845, 0.89, "", "", "", "", "", "", "", 
  "", 39048., 1.127254*^7, 102.869, 0.356, 49708., 0.454, 0.165, 6.1, 
  "people tested", "", "", "", "", 29929., "", "", "", 273., 68.06, 
  1.09581085*^8, 351.873, 25.2, 4.803, 2.661, 7599.188, "", 370.437, 7.07, 
  7.8, 40.8, 78.463, 1., 71.23, 0.718}, {"PHL", "Asia", "Philippines", 
  "2021-05-03", 1.062225*^6, 7242., 7971., 17525., 94., 96., 9693.507, 
  66.088, 72.741, 159.927, 0.858, 0.876, 0.88, "", "", "", "", "", "", "", 
  "", 37740., 1.131028*^7, 103.214, 0.344, 49422., 0.451, 0.161, 6.2, 
  "people tested", 1.999214*^6, 1.689829*^6, 309385., "", 33039., 1.82, 1.54, 
  0.28, 302., 68.06, 1.09581085*^8, 351.873, 25.2, 4.803, 2.661, 7599.188, 
  "", 370.437, 7.07, 7.8, 40.8, 78.463, 1., 71.23, 0.718}, 
 {"PHL", "Asia", "Philippines", "2021-05-04", 1.067892*^6, 5667., 7753.429, 
  17622., 97., 100.857, 9745.222, 51.715, 70.755, 160.812, 0.885, 0.92, 0.88, 
  "", "", "", "", "", "", "", "", 49258., 1.1359538*^7, 103.663, 0.45, 
  48673., 0.444, 0.159, 6.3, "people tested", "", "", "", "", 36343., "", "", 
  "", 332., 68.06, 1.09581085*^8, 351.873, 25.2, 4.803, 2.661, 7599.188, "", 
  370.437, 7.07, 7.8, 40.8, 78.463, 1., 71.23, 0.718}, 
 {"PHL", "Asia", "Philippines", "2021-05-05", 1.073555*^6, 5663., 7580., 
  17800., 178., 109.857, 9796.901, 51.679, 69.173, 162.437, 1.624, 1.003, 
  0.87, "", "", "", "", "", "", "", "", 57554., 1.1417092*^7, 104.189, 0.525, 
  48657., 0.444, 0.156, 6.4, "people tested", 2.129185*^6, 1.78648*^6, 
  342705., "", 40542., 1.94, 1.63, 0.31, 370., 68.06, 1.09581085*^8, 351.873, 
  25.2, 4.803, 2.661, 7599.188, "", 370.437, 7.07, 7.8, 40.8, 78.463, 1., 
  71.23, 0.718}, {"PHL", "Asia", "Philippines", "2021-05-06", 1.080172*^6, 
  6617., 7347.714, 17991., 191., 120.857, 9857.285, 60.385, 67.053, 164.18, 
  1.743, 1.103, 0.86, "", "", "", "", "", "", "", "", 54674., 1.1471766*^7, 
  104.687, 0.499, 48601., 0.444, 0.151, 6.6, "people tested", "", "", "", "", 
  48687., "", "", "", 444., 68.06, 1.09581085*^8, 351.873, 25.2, 4.803, 
  2.661, 7599.188, "", 370.437, 7.07, 7.8, 40.8, 78.463, 1., 71.23, 0.718}, 
 {"PHL", "Asia", "Philippines", "2021-05-07", 1.087885*^6, 7713., 7203.571, 
  18099., 108., 123.571, 9927.671, 70.386, 65.737, 165.165, 0.986, 1.128, 
  0.86, "", "", "", "", "", "", "", "", 51552., 1.1523318*^7, 105.158, 0.47, 
  48408., 0.442, 0.149, 6.7, "people tested", 2.314377*^6, 1.892934*^6, 
  421443., "", 56361., 2.11, 1.73, 0.38, 514., 68.06, 1.09581085*^8, 351.873, 
  25.2, 4.803, 2.661, 7599.188, "", 370.437, 7.07, 7.8, 40.8, 78.463, 1., 
  71.23, 0.718}, {"PHL", "Asia", "Philippines", "2021-05-08", 1.094849*^6, 
  6964., 6885.143, 18269., 170., 130.714, 9991.222, 63.551, 62.831, 166.717, 
  1.551, 1.193, 0.87, "", "", "", "", "", "", "", "", 52197., 1.1575515*^7, 
  105.634, 0.476, 48860., 0.446, 0.141, 7.1, "people tested", 2.395494*^6, 
  1.951698*^6, 443796., 81117., 64900., 2.19, 1.78, 0.4, 592., 68.06, 
  1.09581085*^8, 351.873, 25.2, 4.803, 2.661, 7599.188, "", 370.437, 7.07, 
  7.8, 40.8, 78.463, 1., 71.23, 0.718}, {"PHL", "Asia", "Philippines", 
  "2021-05-09", 1.10199*^6, 7141., 6715.286, 18472., 203., 148.714, 
  10056.389, 65.166, 61.281, 168.569, 1.853, 1.357, 0.88, "", "", "", "", "", 
  "", "", "", 39198., 1.1614713*^7, 105.992, 0.358, 48882., 0.446, 0.137, 
  7.3, "people tested", 2.408781*^6, 1.957511*^6, 451270., 13287., 62654., 
  2.2, 1.79, 0.41, 572., 68.06, 1.09581085*^8, 351.873, 25.2, 4.803, 2.661, 
  7599.188, "", 370.437, 7.07, 7.8, 40.8, 78.463, 1., 71.23, 0.718}, 
 {"PHL", "Asia", "Philippines", "2021-05-10", 1.108826*^6, 6836., 6657.286, 
  18562., 90., 148.143, 10118.772, 62.383, 60.752, 169.391, 0.821, 1.352, 
  0.88, "", "", "", "", "", "", "", "", 37000., 1.1651713*^7, 106.33, 0.338, 
  48776., 0.445, 0.136, 7.3, "people tested", "", "", "", "", 68030., "", "", 
  "", 621., 68.06, 1.09581085*^8, 351.873, 25.2, 4.803, 2.661, 7599.188, "", 
  370.437, 7.07, 7.8, 40.8, 78.463, 1., 71.23, 0.718}, 
 {"PHL", "Asia", "Philippines", "2021-05-11", 1.113547*^6, 4721., 6522.143, 
  18620., 58., 142.571, 10161.854, 43.082, 59.519, 169.92, 0.529, 1.301, 
  0.88, "", "", "", "", "", "", "", "", 51203., 1.1702916*^7, 106.797, 0.467, 
  49054., 0.448, 0.133, 7.5, "people tested", 2.542066*^6, 2.024953*^6, 
  517113., "", 68267., 2.32, 1.85, 0.47, 623., 68.06, 1.09581085*^8, 351.873, 
  25.2, 4.803, 2.661, 7599.188, "", 370.437, 7.07, 7.8, 40.8, 78.463, 1., 
  71.23, 0.718}, {"PHL", "Asia", "Philippines", "2021-05-12", 1.118359*^6, 
  4812., 6400.571, 18714., 94., 130.571, 10205.767, 43.913, 58.409, 170.778, 
  0.858, 1.192, 0.88, "", "", "", "", "", "", "", "", 53585., 1.1756501*^7, 
  107.286, 0.489, 48487., 0.442, 0.132, 7.6, "people tested", "", "", "", "", 
  71312., "", "", "", 651., 68.06, 1.09581085*^8, 351.873, 25.2, 4.803, 
  2.661, 7599.188, "", 370.437, 7.07, 7.8, 40.8, 78.463, 1., 71.23, 0.718}, 
 {"PHL", "Asia", "Philippines", "2021-05-13", 1.124724*^6, 6365., 6364.571, 
  18821., 107., 118.571, 10263.852, 58.085, 58.081, 171.754, 0.976, 1.082, 
  0.88, "", "", "", "", "", "", "", "", 54815., 1.1811316*^7, 107.786, 0.5, 
  48507., 0.443, 0.131, 7.6, "people tested", 2.714677*^6, "", "", "", 
  70414., 2.48, "", "", 643., 68.06, 1.09581085*^8, 351.873, 25.2, 4.803, 
  2.661, 7599.188, "", 370.437, 7.07, 7.8, 40.8, 78.463, 1., 71.23, 0.718}, 
 {"PHL", "Asia", "Philippines", "2021-05-14", 1.131467*^6, 6743., 6226., 
  18958., 137., 122.714, 10325.386, 61.534, 56.816, 173.004, 1.25, 1.12, 
  0.88, "", "", "", "", "", "", "", "", 43424., 1.185474*^7, 108.182, 0.396, 
  47346., 0.432, 0.132, 7.6, "people tested", 2.790287*^6, 2.154233*^6, 
  636054., 75610., 67987., 2.55, 1.97, 0.58, 620., 68.06, 1.09581085*^8, 
  351.873, 25.2, 4.803, 2.661, 7599.188, "", 370.437, 7.07, 7.8, 40.8, 
  78.463, 1., 71.23, 0.718}, {"PHL", "Asia", "Philippines", "2021-05-15", 
  1.138187*^6, 6720., 6191.143, 19051., 93., 111.714, 10386.71, 61.324, 
  56.498, 173.853, 0.849, 1.019, 0.88, "", "", "", "", "", "", "", "", 
  49261., 1.1904001*^7, 108.632, 0.45, 46927., 0.428, 0.132, 7.6, 
  "people tested", 2.921196*^6, 2.245397*^6, 675799., 130909., 75100., 2.67, 
  2.05, 0.62, 685., 68.06, 1.09581085*^8, 351.873, 25.2, 4.803, 2.661, 
  7599.188, "", 370.437, 7.07, 7.8, 40.8, 78.463, 1., 71.23, 0.718}, 
 {"PHL", "Asia", "Philippines", "2021-05-16", 1.143963*^6, 5776., 5996.143, 
  19191., 140., 102.714, 10439.42, 52.71, 54.719, 175.131, 1.278, 0.937, 
  0.89, "", "", "", "", "", "", "", "", 34272., 1.1938273*^7, 108.945, 0.313, 
  46223., 0.422, 0.13, 7.7, "people tested", 3.001875*^6, 2.282273*^6, 
  719602., 80679., 84728., 2.74, 2.08, 0.66, 773., 68.06, 1.09581085*^8, 
  351.873, 25.2, 4.803, 2.661, 7599.188, "", 370.437, 7.07, 7.8, 40.8, 
  78.463, 1., 71.23, 0.718}, {"PHL", "Asia", "Philippines", "2021-05-17", 
  1.149925*^6, 5962., 5871.286, 19262., 71., 100., 10493.827, 54.407, 53.579, 
  175.779, 0.648, 0.913, 0.9, "", "", "", "", "", "", "", "", 34259., 
  1.1972532*^7, 109.257, 0.313, 45831., 0.418, 0.128, 7.8, "people tested", 
  "", "", "", "", 96464., "", "", "", 880., 68.06, 1.09581085*^8, 351.873, 
  25.2, 4.803, 2.661, 7599.188, "", 370.437, 7.07, 7.8, 40.8, 78.463, 1., 
  71.23, 0.718}, {"PHL", "Asia", "Philippines", "2021-05-18", 1.154388*^6, 
  4463., 5834.429, 19372., 110., 107.429, 10534.555, 40.728, 53.243, 176.782, 
  1.004, 0.98, 0.9, "", "", "", "", "", "", "", "", 50289., 1.2022821*^7, 
  109.716, 0.459, 45701., 0.417, 0.128, 7.8, "people tested", 3.29947*^6, 
  2.512942*^6, 786528., "", 108201., 3.01, 2.29, 0.72, 987., 68.06, 
  1.09581085*^8, 351.873, 25.2, 4.803, 2.661, 7599.188, "", 370.437, 7.07, 
  7.8, 40.8, 78.463, 1., 71.23, 0.718}, {"PHL", "Asia", "Philippines", 
  "2021-05-19", 1.159071*^6, 4683., 5816., 19507., 135., 113.286, 10577.291, 
  42.735, 53.075, 178.014, 1.232, 1.034, 0.9, "", "", "", "", "", "", "", "", 
  49303., 1.2072124*^7, 110.166, 0.45, 45089., 0.411, 0.129, 7.8, 
  "people tested", "", "", "", "", 125788., "", "", "", 1148., 68.06, 
  1.09581085*^8, 351.873, 25.2, 4.803, 2.661, 7599.188, "", 370.437, 7.07, 
  7.8, 40.8, 78.463, 1., 71.23, 0.718}, {"PHL", "Asia", "Philippines", 
  "2021-05-20", 1.165155*^6, 6084., 5775.857, 19641., 134., 117.143, 
  10632.811, 55.521, 52.709, 179.237, 1.223, 1.069, 0.9, "", "", "", "", "", 
  "", "", "", 51583., 1.2123707*^7, 110.637, 0.471, 44627., 0.407, 0.129, 
  7.7, "people tested", 3.718308*^6, "", "", "", 143376., 3.39, "", "", 
  1308., 68.06, 1.09581085*^8, 351.873, 25.2, 4.803, 2.661, 7599.188, "", 
  370.437, 7.07, 7.8, 40.8, 78.463, 1., 71.23, 0.718}, 
 {"PHL", "Asia", "Philippines", "2021-05-21", 1.171403*^6, 6248., 5705.143, 
  19763., 122., 115., 10689.828, 57.017, 52.063, 180.35, 1.113, 1.049, 0.89, 
  "", "", "", "", "", "", "", "", 50476., 1.2174183*^7, 111.097, 0.461, 
  45635., 0.416, 0.125, 8., "people tested", "", "", "", "", 159654., "", "", 
  "", 1457., 68.06, 1.09581085*^8, 351.873, 25.2, 4.803, 2.661, 7599.188, "", 
  370.437, 7.07, 7.8, 40.8, 78.463, 1., 71.23, 0.718}, 
 {"PHL", "Asia", "Philippines", "2021-05-22", 1.178217*^6, 6814., 5718.571, 
  19946., 183., 127.857, 10752.011, 62.182, 52.186, 182.02, 1.67, 1.167, 
  0.89, "", "", "", "", "", "", "", "", 51240., 1.2225423*^7, 111.565, 0.468, 
  45917., 0.419, 0.125, 8., "people tested", 4.097425*^6, 3.147486*^6, 
  949939., "", 168033., 3.74, 2.87, 0.87, 1533., 68.06, 1.09581085*^8, 
  351.873, 25.2, 4.803, 2.661, 7599.188, "", 370.437, 7.07, 7.8, 40.8, 
  78.463, 1., 71.23, 0.718}, {"PHL", "Asia", "Philippines", "2021-05-23", 
  1.179812*^6, 1595., 5121.286, 19951., 5., 108.571, 10766.566, 14.555, 
  46.735, 182.066, 0.046, 0.991, 0.89, "", "", "", "", "", "", "", "", 
  35801., 1.2261224*^7, 111.892, 0.327, 46136., 0.421, 0.111, 9., 
  "people tested", "", "", "", "", 171375., "", "", "", 1564., 68.06, 
  1.09581085*^8, 351.873, 25.2, 4.803, 2.661, 7599.188, "", 370.437, 7.07, 
  7.8, 40.8, 78.463, 1., 71.23, 0.718}, {"PHL", "Asia", "Philippines", 
  "2021-05-24", 1.184706*^6, 4894., 4968.714, 19983., 32., 103., 10811.227, 
  44.661, 45.343, 182.358, 0.292, 0.94, 0.93, "", "", "", "", "", "", "", "", 
  38354., 1.2299578*^7, 112.242, 0.35, 46721., 0.426, 0.106, 9.4, 
  "people tested", 4.305575*^6, 3.318646*^6, 986929., "", 164986., 3.93, 
  3.03, 0.9, 1506., 68.06, 1.09581085*^8, 351.873, 25.2, 4.803, 2.661, 
  7599.188, "", 370.437, 7.07, 7.8, 40.8, 78.463, 1., 71.23, 0.718}, 
 {"PHL", "Asia", "Philippines", "2021-05-25", 1.188672*^6, 3966., 4897.714, 
  20019., 36., 92.429, 10847.42, 36.192, 44.695, 182.687, 0.329, 0.843, 0.98, 
  "", "", "", "", "", "", "", "", 56154., 1.2355732*^7, 112.754, 0.512, 
  47559., 0.434, 0.103, 9.7, "people tested", 4.495375*^6, 3.466314*^6, 
  1.029061*^6, 189800., 170844., 4.1, 3.16, 0.94, 1559., 68.06, 
  1.09581085*^8, 351.873, 25.2, 4.803, 2.661, 7599.188, "", 370.437, 7.07, 
  7.8, 40.8, 78.463, 1., 71.23, 0.718}, {"PHL", "Asia", "Philippines", 
  "2021-05-26", 1.193976*^6, 5304., 4986.429, 20169., 150., 94.571, 
  10895.822, 48.403, 45.504, 184.055, 1.369, 0.863, 1.03, "", "", "", "", "", 
  "", "", "", 53458., 1.240919*^7, 113.242, 0.488, 48152., 0.439, 0.104, 9.7, 
  "people tested", "", "", "", "", 160508., "", "", "", 1465., 71.76, 
  1.09581085*^8, 351.873, 25.2, 4.803, 2.661, 7599.188, "", 370.437, 7.07, 
  7.8, 40.8, 78.463, 1., 71.23, 0.718}, {"PHL", "Asia", "Philippines", 
  "2021-05-27", 1.20043*^6, 6454., 5039.286, 20379., 210., 105.429, 
  10954.719, 58.897, 45.987, 185.972, 1.916, 0.962, 1.07, "", "", "", "", "", 
  "", "", "", 51966., 1.2461156*^7, 113.716, 0.474, 48207., 0.44, 0.105, 9.6, 
  "people tested", "", "", "", "", 150172., "", "", "", 1370., 71.76, 
  1.09581085*^8, 351.873, 25.2, 4.803, 2.661, 7599.188, "", 370.437, 7.07, 
  7.8, 40.8, 78.463, 1., 71.23, 0.718}, {"PHL", "Asia", "Philippines", 
  "2021-05-28", 1.209154*^6, 8724., 5393., 20566., 187., 114.714, 11034.331, 
  79.612, 49.215, 187.678, 1.706, 1.047, 1.1, "", "", "", "", "", "", "", "", 
  51856., 1.2513012*^7, 114.19, 0.473, 48404., 0.442, 0.111, 9., 
  "people tested", "", "", "", "", 142674., "", "", "", 1302., 71.76, 
  1.09581085*^8, 351.873, 25.2, 4.803, 2.661, 7599.188, "", 370.437, 7.07, 
  7.8, 40.8, 78.463, 1., 71.23, 0.718}, {"PHL", "Asia", "Philippines", 
  "2021-05-29", 1.216582*^6, 7428., 5480.714, 20722., 156., 110.857, 
  11102.117, 67.785, 50.015, 189.102, 1.424, 1.012, 1.1, "", "", "", "", "", 
  "", "", "", 51533., 1.2564545*^7, 114.66, 0.47, 48446., 0.442, 0.113, 8.8, 
  "people tested", "", "", "", "", 135175., "", "", "", 1234., 71.76, 
  1.09581085*^8, 351.873, 25.2, 4.803, 2.661, 7599.188, "", 370.437, 7.07, 
  7.8, 40.8, 78.463, 1., 71.23, 0.718}, {"PHL", "Asia", "Philippines", 
  "2021-05-30", 1.223627*^6, 7045., 6259.286, 20860., 138., 129.857, 
  11166.407, 64.29, 57.12, 190.361, 1.259, 1.185, 1.1, "", "", "", "", "", 
  "", "", "", 38648., 1.2603193*^7, 115.012, 0.353, 48853., 0.446, 0.128, 
  7.8, "people tested", 5.180721*^6, 3.97435*^6, 1.206371*^6, "", 139889., 
  4.73, 3.63, 1.1, 1277., 71.76, 1.09581085*^8, 351.873, 25.2, 4.803, 2.661, 
  7599.188, "", 370.437, 7.07, 7.8, 40.8, 78.463, 1., 71.23, 0.718}, 
 {"PHL", "Asia", "Philippines", "2021-05-31", 1.230301*^6, 6674., 6513.571, 
  20966., 106., 140.429, 11227.312, 60.905, 59.441, 191.329, 0.967, 1.282, 
  1.09, "", "", "", "", "", "", "", "", 39141., 1.2642334*^7, 115.37, 0.357, 
  48965., 0.447, 0.133, 7.5, "people tested", "", "", "", "", 141040., "", 
  "", "", 1287., 71.76, 1.09581085*^8, 351.873, 25.2, 4.803, 2.661, 7599.188, 
  "", 370.437, 7.07, 7.8, 40.8, 78.463, 1., 71.23, 0.718}, 
 {"PHL", "Asia", "Philippines", "2021-06-01", 1.235467*^6, 5166., 6685., 
  21012., 46., 141.857, 11274.455, 47.143, 61.005, 191.748, 0.42, 1.295, 
  1.08, "", "", "", "", "", "", "", "", 47913., 1.2690247*^7, 115.807, 0.437, 
  47788., 0.436, 0.14, 7.1, "people tested", "", "", "", "", 129945., "", "", 
  "", 1186., 71.76, 1.09581085*^8, 351.873, 25.2, 4.803, 2.661, 7599.188, "", 
  370.437, 7.07, 7.8, 40.8, 78.463, 1., 71.23, 0.718}, 
 {"PHL", "Asia", "Philippines", "2021-06-02", 1.240716*^6, 5249., 6677.143, 
  21158., 146., 141.286, 11322.355, 47.901, 60.933, 193.081, 1.332, 1.289, 
  1.07, "", "", "", "", "", "", "", "", 51371., 1.2741618*^7, 116.276, 0.469, 
  47490., 0.433, 0.141, 7.1, "people tested", "", "", "", "", 126382., "", 
  "", "", 1153., 71.76, 1.09581085*^8, 351.873, 25.2, 4.803, 2.661, 7599.188, 
  "", 370.437, 7.07, 7.8, 40.8, 78.463, 1., 71.23, 0.718}, 
 {"PHL", "Asia", "Philippines", "2021-06-03", 1.247899*^6, 7183., 6781.286, 
  21357., 199., 139.714, 11387.905, 65.55, 61.884, 194.897, 1.816, 1.275, 
  1.06, "", "", "", "", "", "", "", "", 50299., 1.2791917*^7, 116.735, 0.459, 
  47252., 0.431, 0.144, 7., "people tested", "", "", "", "", 122820., "", "", 
  "", 1121., 71.76, 1.09581085*^8, 351.873, 25.2, 4.803, 2.661, 7599.188, "", 
  370.437, 7.07, 7.8, 40.8, 78.463, 1., 71.23, 0.718}, 
 {"PHL", "Asia", "Philippines", "2021-06-04", 1.255337*^6, 7438., 6597.571, 
  21537., 180., 138.714, 11455.782, 67.877, 60.207, 196.539, 1.643, 1.266, 
  1.06, "", "", "", "", "", "", "", "", 44874., 1.2836791*^7, 117.144, 0.41, 
  46254., 0.422, 0.143, 7., "people tested", "", "", "", "", 119258., "", "", 
  "", 1088., 71.76, 1.09581085*^8, 351.873, 25.2, 4.803, 2.661, 7599.188, "", 
  370.437, 7.07, 7.8, 40.8, 78.463, 1., 71.23, 0.718}, 
 {"PHL", "Asia", "Philippines", "2021-06-05", 1.262273*^6, 6936., 6527.286, 
  21732., 195., 144.286, 11519.077, 63.296, 59.566, 198.319, 1.78, 1.317, 
  1.06, "", "", "", "", "", "", "", "", 46268., 1.2883059*^7, 117.566, 0.422, 
  45502., 0.415, 0.143, 7., "people tested", "", "", "", "", 115695., "", "", 
  "", 1056., 71.76, 1.09581085*^8, 351.873, 25.2, 4.803, 2.661, 7599.188, "", 
  370.437, 7.07, 7.8, 40.8, 78.463, 1., 71.23, 0.718}, 
 {"PHL", "Asia", "Philippines", "2021-06-06", 1.269478*^6, 7205., 6550.143, 
  21898., 166., 148.286, 11584.828, 65.75, 59.774, 199.834, 1.515, 1.353, 
  1.07, "", "", "", "", "", "", "", "", 27571., 1.291063*^7, 117.818, 0.252, 
  43920., 0.401, 0.149, 6.7, "people tested", 5.965651*^6, 4.421319*^6, 
  1.544332*^6, "", 112133., 5.44, 4.03, 1.41, 1023., 71.76, 1.09581085*^8, 
  351.873, 25.2, 4.803, 2.661, 7599.188, "", 370.437, 7.07, 7.8, 40.8, 
  78.463, 1., 71.23, 0.718}, {"PHL", "Asia", "Philippines", "2021-06-07", 
  1.276004*^6, 6526., 6529., 21969., 71., 143.286, 11644.382, 59.554, 59.581, 
  200.482, 0.648, 1.308, "", "", "", "", "", "", "", "", "", "", "", "", "", 
  "", "", "", "", "", "", "", "", "", "", "", "", "", "", 71.76, 
  1.09581085*^8, 351.873, 25.2, 4.803, 2.661, 7599.188, "", 370.437, 7.07, 
  7.8, 40.8, 78.463, 1., 71.23, 0.718}, {"POL", "Europe", "Poland", 
  "2020-03-04", 1., 1., "", "", "", "", 0.026, 0.026, "", "", "", "", "", "", 
  "", "", "", "", "", "", "", "", "", "", "", "", "", "", "", "", "", "", "", 
  "", "", "", "", "", "", 11.11, 3.7846605*^7, 124.027, 41.8, 16.763, 10.202, 
  27216.445, "", 227.331, 5.91, 23.3, 33.1, "", 6.62, 78.73, 0.88}, 
 {"POL", "Europe", "Poland", "2020-03-05", 1., 0., "", "", "", "", 0.026, 0., 
  "", "", "", "", "", "", "", "", "", "", "", "", "", "", "", "", "", "", "", 
  "", "", "", "", "", "", "", "", "", "", "", "", 11.11, 3.7846605*^7, 
  124.027, 41.8, 16.763, 10.202, 27216.445, "", 227.331, 5.91, 23.3, 33.1, 
  "", 6.62, 78.73, 0.88}, {"POL", "Europe", "Poland", "2020-03-06", 5., 4., 
  "", "", "", "", 0.132, 0.106, "", "", "", "", "", "", "", "", "", "", "", 
  "", "", "", "", "", "", "", "", "", "", "", "", "", "", "", "", "", "", "", 
  "", 11.11, 3.7846605*^7, 124.027, 41.8, 16.763, 10.202, 27216.445, "", 
  227.331, 5.91, 23.3, 33.1, "", 6.62, 78.73, 0.88}, 
 {"POL", "Europe", "Poland", "2020-03-07", 5., 0., "", "", "", "", 0.132, 0., 
  "", "", "", "", "", "", "", "", "", "", "", "", "", "", "", "", "", "", "", 
  "", "", "", "", "", "", "", "", "", "", "", "", 11.11, 3.7846605*^7, 
  124.027, 41.8, 16.763, 10.202, 27216.445, "", 227.331, 5.91, 23.3, 33.1, 
  "", 6.62, 78.73, 0.88}, {"POL", "Europe", "Poland", "2020-03-08", 11., 6., 
  "", "", "", "", 0.291, 0.159, "", "", "", "", "", "", "", "", "", "", "", 
  "", "", "", "", "", "", "", "", "", "", "", "", "", "", "", "", "", "", "", 
  "", 11.11, 3.7846605*^7, 124.027, 41.8, 16.763, 10.202, 27216.445, "", 
  227.331, 5.91, 23.3, 33.1, "", 6.62, 78.73, 0.88}, 
 {"POL", "Europe", "Poland", "2020-03-09", 16., 5., 2.286, "", "", 0., 0.423, 
  0.132, 0.06, "", "", 0., "", "", "", "", "", "", "", "", "", "", "", "", 
  "", "", "", "", "", "", "", "", "", "", "", "", "", "", "", 13.89, 
  3.7846605*^7, 124.027, 41.8, 16.763, 10.202, 27216.445, "", 227.331, 5.91, 
  23.3, 33.1, "", 6.62, 78.73, 0.88}, {"POL", "Europe", "Poland", 
  "2020-03-10", 22., 6., 3.143, "", "", 0., 0.581, 0.159, 0.083, "", "", 0., 
  "", "", "", "", "", "", "", "", "", "", "", "", "", "", "", "", "", "", "", 
  "", "", "", "", "", "", "", "", 25., 3.7846605*^7, 124.027, 41.8, 16.763, 
  10.202, 27216.445, "", 227.331, 5.91, 23.3, 33.1, "", 6.62, 78.73, 0.88}, 
 {"POL", "Europe", "Poland", "2020-03-11", 31., 9., 4.286, "", "", 0., 0.819, 
  0.238, 0.113, "", "", 0., "", "", "", "", "", "", "", "", "", "", "", "", 
  "", "", "", "", "", "", "", "", "", "", "", "", "", "", "", 25., 
  3.7846605*^7, 124.027, 41.8, 16.763, 10.202, 27216.445, "", 227.331, 5.91, 
  23.3, 33.1, "", 6.62, 78.73, 0.88}, {"POL", "Europe", "Poland", 
  "2020-03-12", 49., 18., 6.857, 1., 1., 0.143, 1.295, 0.476, 0.181, 0.026, 
  0.026, 0.004, "", "", "", "", "", "", "", "", "", "", "", "", "", "", "", 
  "", "", "", "", "", "", "", "", "", "", "", "", 41.67, 3.7846605*^7, 
  124.027, 41.8, 16.763, 10.202, 27216.445, "", 227.331, 5.91, 23.3, 33.1, 
  "", 6.62, 78.73, 0.88}, {"POL", "Europe", "Poland", "2020-03-13", 68., 19., 
  9., 2., 1., 0.286, 1.797, 0.502, 0.238, 0.053, 0.026, 0.008, "", "", "", 
  "", "", "", "", "", "", "", "", "", "", "", "", "", "", "", "", "", "", "", 
  "", "", "", "", "", 41.67, 3.7846605*^7, 124.027, 41.8, 16.763, 10.202, 
  27216.445, "", 227.331, 5.91, 23.3, 33.1, "", 6.62, 78.73, 0.88}, 
 {"POL", "Europe", "Poland", "2020-03-14", 103., 35., 14., 3., 1., 0.429, 
  2.722, 0.925, 0.37, 0.079, 0.026, 0.011, "", "", "", "", "", "", "", "", 
  "", "", "", "", "", "", "", "", "", "", "", "", "", "", "", "", "", "", "", 
  49.07, 3.7846605*^7, 124.027, 41.8, 16.763, 10.202, 27216.445, "", 227.331, 
  5.91, 23.3, 33.1, "", 6.62, 78.73, 0.88}, {"POL", "Europe", "Poland", 
  "2020-03-15", 119., 16., 15.429, 3., 0., 0.429, 3.144, 0.423, 0.408, 0.079, 
  0., 0.011, 2.45, "", "", "", "", "", "", "", "", "", "", "", "", "", "", 
  "", "", "", "", "", "", "", "", "", "", "", "", 57.41, 3.7846605*^7, 
  124.027, 41.8, 16.763, 10.202, 27216.445, "", 227.331, 5.91, 23.3, 33.1, 
  "", 6.62, 78.73, 0.88}, {"POL", "Europe", "Poland", "2020-03-16", 177., 
  58., 23., 4., 1., 0.571, 4.677, 1.533, 0.608, 0.106, 0.026, 0.015, 2.5, "", 
  "", "", "", "", "", "", "", "", "", "", "", "", "", "", "", "", "", "", "", 
  "", "", "", "", "", "", 57.41, 3.7846605*^7, 124.027, 41.8, 16.763, 10.202, 
  27216.445, "", 227.331, 5.91, 23.3, 33.1, "", 6.62, 78.73, 0.88}, 
 {"POL", "Europe", "Poland", "2020-03-17", 238., 61., 30.857, 5., 1., 0.714, 
  6.289, 1.612, 0.815, 0.132, 0.026, 0.019, 2.46, "", "", "", "", "", "", "", 
  "", "", "", "", "", "", "", "", "", "", "", "", "", "", "", "", "", "", "", 
  57.41, 3.7846605*^7, 124.027, 41.8, 16.763, 10.202, 27216.445, "", 227.331, 
  5.91, 23.3, 33.1, "", 6.62, 78.73, 0.88}, {"POL", "Europe", "Poland", 
  "2020-03-18", 251., 13., 31.429, 5., 0., 0.714, 6.632, 0.343, 0.83, 0.132, 
  0., 0.019, 2.4, "", "", "", "", "", "", "", "", "", "", "", "", "", "", "", 
  "", "", "", "", "", "", "", "", "", "", "", 57.41, 3.7846605*^7, 124.027, 
  41.8, 16.763, 10.202, 27216.445, "", 227.331, 5.91, 23.3, 33.1, "", 6.62, 
  78.73, 0.88}, {"POL", "Europe", "Poland", "2020-03-19", 355., 104., 43.714, 
  5., 0., 0.571, 9.38, 2.748, 1.155, 0.132, 0., 0.015, 2.41, "", "", "", "", 
  "", "", "", "", "", "", "", "", "", "", "", "", "", "", "", "", "", "", "", 
  "", "", "", 57.41, 3.7846605*^7, 124.027, 41.8, 16.763, 10.202, 27216.445, 
  "", 227.331, 5.91, 23.3, 33.1, "", 6.62, 78.73, 0.88}, 
 {"POL", "Europe", "Poland", "2020-03-20", 425., 70., 51., 5., 0., 0.429, 
  11.23, 1.85, 1.348, 0.132, 0., 0.011, 2.35, "", "", "", "", "", "", "", "", 
  "", "", "", "", "", "", "", "", "", "", "", "", "", "", "", "", "", "", 
  57.41, 3.7846605*^7, 124.027, 41.8, 16.763, 10.202, 27216.445, "", 227.331, 
  5.91, 23.3, 33.1, "", 6.62, 78.73, 0.88}, {"POL", "Europe", "Poland", 
  "2020-03-21", 536., 111., 61.857, 5., 0., 0.286, 14.162, 2.933, 1.634, 
  0.132, 0., 0.008, 2.3, "", "", "", "", "", "", "", "", "", "", "", "", "", 
  "", "", "", "", "", "", "", "", "", "", "", "", "", 57.41, 3.7846605*^7, 
  124.027, 41.8, 16.763, 10.202, 27216.445, "", 227.331, 5.91, 23.3, 33.1, 
  "", 6.62, 78.73, 0.88}, {"POL", "Europe", "Poland", "2020-03-22", 634., 
  98., 73.571, 7., 2., 0.571, 16.752, 2.589, 1.944, 0.185, 0.053, 0.015, 
  2.23, "", "", "", "", "", "", "", "", "", "", "", "", "", "", "", "", "", 
  "", "", "", "", "", "", "", "", "", 57.41, 3.7846605*^7, 124.027, 41.8, 
  16.763, 10.202, 27216.445, "", 227.331, 5.91, 23.3, 33.1, "", 6.62, 78.73, 
  0.88}, {"POL", "Europe", "Poland", "2020-03-23", 749., 115., 81.714, 8., 
  1., 0.571, 19.79, 3.039, 2.159, 0.211, 0.026, 0.015, 2.14, "", "", "", "", 
  "", "", "", "", "", "", "", "", "", "", "", "", "", "", "", "", "", "", "", 
  "", "", "", 57.41, 3.7846605*^7, 124.027, 41.8, 16.763, 10.202, 27216.445, 
  "", 227.331, 5.91, 23.3, 33.1, "", 6.62, 78.73, 0.88}, 
 {"POL", "Europe", "Poland", "2020-03-24", 901., 152., 94.714, 10., 2., 
  0.714, 23.807, 4.016, 2.503, 0.264, 0.053, 0.019, 2.1, "", "", "", "", "", 
  "", "", "", "", "", "", "", "", "", "", "", "", "", "", "", "", "", "", "", 
  "", "", 57.41, 3.7846605*^7, 124.027, 41.8, 16.763, 10.202, 27216.445, "", 
  227.331, 5.91, 23.3, 33.1, "", 6.62, 78.73, 0.88}, 
 {"POL", "Europe", "Poland", "2020-03-25", 1051., 150., 114.286, 14., 4., 
  1.286, 27.77, 3.963, 3.02, 0.37, 0.106, 0.034, 2.04, "", "", "", "", "", 
  "", "", "", "", "", "", "", "", "", "", "", "", "", "", "", "", "", "", "", 
  "", "", 57.41, 3.7846605*^7, 124.027, 41.8, 16.763, 10.202, 27216.445, "", 
  227.331, 5.91, 23.3, 33.1, "", 6.62, 78.73, 0.88}, 
 {"POL", "Europe", "Poland", "2020-03-26", 1221., 170., 123.714, 16., 2., 
  1.571, 32.262, 4.492, 3.269, 0.423, 0.053, 0.042, 1.93, "", "", "", "", "", 
  "", "", "", "", "", "", "", "", "", "", "", "", "", "", "", "", "", "", "", 
  "", "", 57.41, 3.7846605*^7, 124.027, 41.8, 16.763, 10.202, 27216.445, "", 
  227.331, 5.91, 23.3, 33.1, "", 6.62, 78.73, 0.88}, 
 {"POL", "Europe", "Poland", "2020-03-27", 1389., 168., 137.714, 16., 0., 
  1.571, 36.701, 4.439, 3.639, 0.423, 0., 0.042, 1.89, "", "", "", "", "", 
  "", "", "", "", "", "", "", "", "", "", "", "", "", "", "", "", "", "", "", 
  "", "", 57.41, 3.7846605*^7, 124.027, 41.8, 16.763, 10.202, 27216.445, "", 
  227.331, 5.91, 23.3, 33.1, "", 6.62, 78.73, 0.88}, 
 {"POL", "Europe", "Poland", "2020-03-28", 1638., 249., 157.429, 18., 2., 
  1.857, 43.28, 6.579, 4.16, 0.476, 0.053, 0.049, 1.87, "", "", "", "", "", 
  "", "", "", "", "", "", "", "", "", "", "", "", "", "", "", "", "", "", "", 
  "", "", 57.41, 3.7846605*^7, 124.027, 41.8, 16.763, 10.202, 27216.445, "", 
  227.331, 5.91, 23.3, 33.1, "", 6.62, 78.73, 0.88}, 
 {"POL", "Europe", "Poland", "2020-03-29", 1862., 224., 175.429, 22., 4., 
  2.143, 49.199, 5.919, 4.635, 0.581, 0.106, 0.057, 1.81, "", "", "", "", "", 
  "", "", "", "", "", "", "", "", "", "", "", "", "", "", "", "", "", "", "", 
  "", "", 57.41, 3.7846605*^7, 124.027, 41.8, 16.763, 10.202, 27216.445, "", 
  227.331, 5.91, 23.3, 33.1, "", 6.62, 78.73, 0.88}, 
 {"POL", "Europe", "Poland", "2020-03-30", 2055., 193., 186.571, 31., 9., 
  3.286, 54.298, 5.1, 4.93, 0.819, 0.238, 0.087, 1.75, "", "", "", "", "", 
  "", "", "", "", "", "", "", "", "", "", "", "", "", "", "", "", "", "", "", 
  "", "", 57.41, 3.7846605*^7, 124.027, 41.8, 16.763, 10.202, 27216.445, "", 
  227.331, 5.91, 23.3, 33.1, "", 6.62, 78.73, 0.88}, 
 {"POL", "Europe", "Poland", "2020-03-31", 2311., 256., 201.429, 33., 2., 
  3.286, 61.062, 6.764, 5.322, 0.872, 0.053, 0.087, 1.73, "", "", "", "", "", 
  "", "", "", "", "", "", "", "", "", "", "", "", "", "", "", "", "", "", "", 
  "", "", 81.48, 3.7846605*^7, 124.027, 41.8, 16.763, 10.202, 27216.445, "", 
  227.331, 5.91, 23.3, 33.1, "", 6.62, 78.73, 0.88}, 
 {"POL", "Europe", "Poland", "2020-04-01", 2554., 243., 214.714, 43., 10., 
  4.143, 67.483, 6.421, 5.673, 1.136, 0.264, 0.109, 1.72, "", "", "", "", "", 
  "", "", "", "", "", "", "", "", "", "", "", "", "", "", "", "", "", "", "", 
  "", "", 81.48, 3.7846605*^7, 124.027, 41.8, 16.763, 10.202, 27216.445, "", 
  227.331, 5.91, 23.3, 33.1, "", 6.62, 78.73, 0.88}, 
 {"POL", "Europe", "Poland", "2020-04-02", 2946., 392., 246.429, 57., 14., 
  5.857, 77.841, 10.358, 6.511, 1.506, 0.37, 0.155, 1.7, "", "", "", "", "", 
  "", "", "", "", "", "", "", "", "", "", "", "", "", "", "", "", "", "", "", 
  "", "", 81.48, 3.7846605*^7, 124.027, 41.8, 16.763, 10.202, 27216.445, "", 
  227.331, 5.91, 23.3, 33.1, "", 6.62, 78.73, 0.88}, 
 {"POL", "Europe", "Poland", "2020-04-03", 3383., 437., 284.857, 71., 14., 
  7.857, 89.387, 11.547, 7.527, 1.876, 0.37, 0.208, 1.66, "", "", "", "", "", 
  "", "", "", "", "", "", "", "", "", "", "", "", "", "", "", "", "", "", "", 
  "", "", 81.48, 3.7846605*^7, 124.027, 41.8, 16.763, 10.202, 27216.445, "", 
  227.331, 5.91, 23.3, 33.1, "", 6.62, 78.73, 0.88}, 
 {"POL", "Europe", "Poland", "2020-04-04", 3627., 244., 284.143, 79., 8., 
  8.714, 95.834, 6.447, 7.508, 2.087, 0.211, 0.23, 1.57, "", "", "", "", "", 
  "", "", "", "", "", "", "", "", "", "", "", "", "", "", "", "", "", "", "", 
  "", "", 81.48, 3.7846605*^7, 124.027, 41.8, 16.763, 10.202, 27216.445, "", 
  227.331, 5.91, 23.3, 33.1, "", 6.62, 78.73, 0.88}, 
 {"POL", "Europe", "Poland", "2020-04-05", 4102., 475., 320., 94., 15., 
  10.286, 108.385, 12.551, 8.455, 2.484, 0.396, 0.272, 1.53, "", "", "", "", 
  "", "", "", "", "", "", "", "", "", "", "", "", "", "", "", "", "", "", "", 
  "", "", "", 81.48, 3.7846605*^7, 124.027, 41.8, 16.763, 10.202, 27216.445, 
  "", 227.331, 5.91, 23.3, 33.1, "", 6.62, 78.73, 0.88}, 
 {"POL", "Europe", "Poland", "2020-04-06", 4413., 311., 336.857, 107., 13., 
  10.857, 116.602, 8.217, 8.901, 2.827, 0.343, 0.287, 1.46, "", "", "", "", 
  "", "", "", "", "", "", "", "", "", "", "", "", "", "", "", "", "", "", "", 
  "", "", "", 81.48, 3.7846605*^7, 124.027, 41.8, 16.763, 10.202, 27216.445, 
  "", 227.331, 5.91, 23.3, 33.1, "", 6.62, 78.73, 0.88}, 
 {"POL", "Europe", "Poland", "2020-04-07", 4848., 435., 362.429, 129., 22., 
  13.714, 128.096, 11.494, 9.576, 3.408, 0.581, 0.362, 1.4, "", "", "", "", 
  "", "", "", "", "", "", "", "", "", "", "", "", "", "", "", "", "", "", "", 
  "", "", "", 81.48, 3.7846605*^7, 124.027, 41.8, 16.763, 10.202, 27216.445, 
  "", 227.331, 5.91, 23.3, 33.1, "", 6.62, 78.73, 0.88}, 
 {"POL", "Europe", "Poland", "2020-04-08", 5205., 357., 378.714, 159., 30., 
  16.571, 137.529, 9.433, 10.007, 4.201, 0.793, 0.438, 1.32, "", "", 2425., 
  64.074, "", "", "", "", "", "", "", "", "", "", "", "", "", "", "", "", "", 
  "", "", "", "", "", 81.48, 3.7846605*^7, 124.027, 41.8, 16.763, 10.202, 
  27216.445, "", 227.331, 5.91, 23.3, 33.1, "", 6.62, 78.73, 0.88}, 
 {"POL", "Europe", "Poland", "2020-04-09", 5575., 370., 375.571, 174., 15., 
  16.714, 147.305, 9.776, 9.924, 4.598, 0.396, 0.442, 1.24, "", "", "", "", 
  "", "", "", "", "", "", "", "", "", "", "", "", "", "", "", "", "", "", "", 
  "", "", "", 83.33, 3.7846605*^7, 124.027, 41.8, 16.763, 10.202, 27216.445, 
  "", 227.331, 5.91, 23.3, 33.1, "", 6.62, 78.73, 0.88}, 
 {"POL", "Europe", "Poland", "2020-04-10", 5955., 380., 367.429, 181., 7., 
  15.714, 157.346, 10.041, 9.708, 4.782, 0.185, 0.415, 1.19, "", "", "", "", 
  "", "", "", "", "", "", "", "", "", "", "", "", "", "", "", "", "", "", "", 
  "", "", "", 83.33, 3.7846605*^7, 124.027, 41.8, 16.763, 10.202, 27216.445, 
  "", 227.331, 5.91, 23.3, 33.1, "", 6.62, 78.73, 0.88}, 
 {"POL", "Europe", "Poland", "2020-04-11", 6356., 401., 389.857, 208., 27., 
  18.429, 167.941, 10.595, 10.301, 5.496, 0.713, 0.487, 1.15, "", "", "", "", 
  "", "", "", "", "", "", "", "", "", "", "", "", "", "", "", "", "", "", "", 
  "", "", "", 83.33, 3.7846605*^7, 124.027, 41.8, 16.763, 10.202, 27216.445, 
  "", 227.331, 5.91, 23.3, 33.1, "", 6.62, 78.73, 0.88}, 
 {"POL", "Europe", "Poland", "2020-04-12", 6674., 318., 367.429, 232., 24., 
  19.714, 176.343, 8.402, 9.708, 6.13, 0.634, 0.521, 1.09, "", "", "", "", 
  "", "", "", "", "", "", "", "", "", "", "", "", "", "", "", "", "", "", "", 
  "", "", "", 83.33, 3.7846605*^7, 124.027, 41.8, 16.763, 10.202, 27216.445, 
  "", 227.331, 5.91, 23.3, 33.1, "", 6.62, 78.73, 0.88}, 
 {"POL", "Europe", "Poland", "2020-04-13", 6934., 260., 360.143, 245., 13., 
  19.714, 183.213, 6.87, 9.516, 6.474, 0.343, 0.521, 1.07, "", "", 2510., 
  66.32, "", "", "", "", "", "", "", "", "", "", "", "", "", "", "", "", "", 
  "", "", "", "", "", 83.33, 3.7846605*^7, 124.027, 41.8, 16.763, 10.202, 
  27216.445, "", 227.331, 5.91, 23.3, 33.1, "", 6.62, 78.73, 0.88}, 
 {"POL", "Europe", "Poland", "2020-04-14", 7202., 268., 336.286, 263., 18., 
  19.143, 190.294, 7.081, 8.885, 6.949, 0.476, 0.506, 1.07, "", "", "", "", 
  "", "", "", "", "", "", "", "", "", "", "", "", "", "", "", "", "", "", "", 
  "", "", "", 83.33, 3.7846605*^7, 124.027, 41.8, 16.763, 10.202, 27216.445, 
  "", 227.331, 5.91, 23.3, 33.1, "", 6.62, 78.73, 0.88}, 
 {"POL", "Europe", "Poland", "2020-04-15", 7582., 380., 339.571, 286., 23., 
  18.143, 200.335, 10.041, 8.972, 7.557, 0.608, 0.479, 1.09, "", "", 2499., 
  66.03, "", "", "", "", "", "", "", "", "", "", "", "", "", "", "", "", "", 
  "", "", "", "", "", 83.33, 3.7846605*^7, 124.027, 41.8, 16.763, 10.202, 
  27216.445, "", 227.331, 5.91, 23.3, 33.1, "", 6.62, 78.73, 0.88}, 
 {"POL", "Europe", "Poland", "2020-04-16", 7918., 336., 334.714, 314., 28., 
  20., 209.213, 8.878, 8.844, 8.297, 0.74, 0.528, 1.1, "", "", 2607., 68.883, 
  "", "", "", "", "", "", "", "", "", "", "", "", "", "", "", "", "", "", "", 
  "", "", "", 83.33, 3.7846605*^7, 124.027, 41.8, 16.763, 10.202, 27216.445, 
  "", 227.331, 5.91, 23.3, 33.1, "", 6.62, 78.73, 0.88}, 
 {"POL", "Europe", "Poland", "2020-04-17", 8379., 461., 346.286, 332., 18., 
  21.571, 221.394, 12.181, 9.15, 8.772, 0.476, 0.57, 1.11, "", "", 2673., 
  70.627, "", "", "", "", "", "", "", "", "", "", "", "", "", "", "", "", "", 
  "", "", "", "", "", 83.33, 3.7846605*^7, 124.027, 41.8, 16.763, 10.202, 
  27216.445, "", 227.331, 5.91, 23.3, 33.1, "", 6.62, 78.73, 0.88}, 
 {"POL", "Europe", "Poland", "2020-04-18", 8742., 363., 340.857, 347., 15., 
  19.857, 230.985, 9.591, 9.006, 9.169, 0.396, 0.525, 1.1, "", "", "", "", 
  "", "", "", "", "", "", "", "", "", "", "", "", "", "", "", "", "", "", "", 
  "", "", "", 83.33, 3.7846605*^7, 124.027, 41.8, 16.763, 10.202, 27216.445, 
  "", 227.331, 5.91, 23.3, 33.1, "", 6.62, 78.73, 0.88}, 
 {"POL", "Europe", "Poland", "2020-04-19", 9287., 545., 373.286, 360., 13., 
  18.286, 245.385, 14.4, 9.863, 9.512, 0.343, 0.483, 1.09, "", "", 2482., 
  65.581, "", "", "", "", "", "", "", "", "", "", "", "", "", "", "", "", "", 
  "", "", "", "", "", 83.33, 3.7846605*^7, 124.027, 41.8, 16.763, 10.202, 
  27216.445, "", 227.331, 5.91, 23.3, 33.1, "", 6.62, 78.73, 0.88}, 
 {"POL", "Europe", "Poland", "2020-04-20", 9593., 306., 379.857, 380., 20., 
  19.286, 253.471, 8.085, 10.037, 10.041, 0.528, 0.51, 1.04, "", "", 2511., 
  66.347, "", "", "", "", "", "", "", "", "", "", "", "", "", "", "", "", "", 
  "", "", "", "", "", 83.33, 3.7846605*^7, 124.027, 41.8, 16.763, 10.202, 
  27216.445, "", 227.331, 5.91, 23.3, 33.1, "", 6.62, 78.73, 0.88}, 
 {"POL", "Europe", "Poland", "2020-04-21", 9856., 263., 379.143, 401., 21., 
  19.714, 260.42, 6.949, 10.018, 10.595, 0.555, 0.521, 1., "", "", 2914., 
  76.995, "", "", "", "", "", "", "", "", "", "", "", "", "", "", "", "", "", 
  "", "", "", "", "", 83.33, 3.7846605*^7, 124.027, 41.8, 16.763, 10.202, 
  27216.445, "", 227.331, 5.91, 23.3, 33.1, "", 6.62, 78.73, 0.88}, 
 {"POL", "Europe", "Poland", "2020-04-22", 10169., 313., 369.571, 426., 25., 
  20., 268.69, 8.27, 9.765, 11.256, 0.661, 0.528, 0.98, "", "", 3505., 
  92.611, "", "", "", "", "", "", "", "", "", "", "", "", "", "", "", "", "", 
  "", "", "", "", "", 83.33, 3.7846605*^7, 124.027, 41.8, 16.763, 10.202, 
  27216.445, "", 227.331, 5.91, 23.3, 33.1, "", 6.62, 78.73, 0.88}, 
 {"POL", "Europe", "Poland", "2020-04-23", 10511., 342., 370.429, 454., 28., 
  20., 277.726, 9.036, 9.788, 11.996, 0.74, 0.528, 0.99, "", "", 3099., 
  81.883, "", "", "", "", "", "", "", "", "", "", "", "", "", "", "", "", "", 
  "", "", "", "", "", 83.33, 3.7846605*^7, 124.027, 41.8, 16.763, 10.202, 
  27216.445, "", 227.331, 5.91, 23.3, 33.1, "", 6.62, 78.73, 0.88}, 
 {"POL", "Europe", "Poland", "2020-04-24", 10892., 381., 359., 494., 40., 
  23.143, 287.793, 10.067, 9.486, 13.053, 1.057, 0.611, 0.99, "", "", 3095., 
  81.777, "", "", "", "", "", "", "", "", "", "", "", "", "", "", "", "", "", 
  "", "", "", "", "", 83.33, 3.7846605*^7, 124.027, 41.8, 16.763, 10.202, 
  27216.445, "", 227.331, 5.91, 23.3, 33.1, "", 6.62, 78.73, 0.88}, 
 {"POL", "Europe", "Poland", "2020-04-25", 11273., 381., 361.571, 524., 30., 
  25.286, 297.86, 10.067, 9.554, 13.845, 0.793, 0.668, 0.99, "", "", 2821., 
  74.538, "", "", "", "", "", "", "", "", "", "", "", "", "", "", "", "", "", 
  "", "", "", "", "", 83.33, 3.7846605*^7, 124.027, 41.8, 16.763, 10.202, 
  27216.445, "", 227.331, 5.91, 23.3, 33.1, "", 6.62, 78.73, 0.88}, 
 {"POL", "Europe", "Poland", "2020-04-26", 11617., 344., 332.857, 535., 11., 
  25., 306.95, 9.089, 8.795, 14.136, 0.291, 0.661, 0.97, "", "", 2749., 
  72.635, "", "", "", "", "", "", "", "", "", "", "", "", "", "", "", "", "", 
  "", "", "", "", "", 83.33, 3.7846605*^7, 124.027, 41.8, 16.763, 10.202, 
  27216.445, "", 227.331, 5.91, 23.3, 33.1, "", 6.62, 78.73, 0.88}, 
 {"POL", "Europe", "Poland", "2020-04-27", 11902., 285., 329.857, 562., 27., 
  26., 314.48, 7.53, 8.716, 14.849, 0.713, 0.687, 0.95, "", "", 2759., 72.9, 
  "", "", "", "", "", "", "", "", "", "", "", "", "", "", "", "", "", "", "", 
  "", "", "", 83.33, 3.7846605*^7, 124.027, 41.8, 16.763, 10.202, 27216.445, 
  "", 227.331, 5.91, 23.3, 33.1, "", 6.62, 78.73, 0.88}, 
 {"POL", "Europe", "Poland", "2020-04-28", 12218., 316., 337.429, 596., 34., 
  27.857, 322.829, 8.349, 8.916, 15.748, 0.898, 0.736, 0.95, "", "", 2934., 
  77.523, "", "", "", "", "", 281787., 7.446, "", "", "", "", "", 
  "people tested", "", "", "", "", "", "", "", "", "", 83.33, 3.7846605*^7, 
  124.027, 41.8, 16.763, 10.202, 27216.445, "", 227.331, 5.91, 23.3, 33.1, 
  "", 6.62, 78.73, 0.88}, {"POL", "Europe", "Poland", "2020-04-29", 12640., 
  422., 353., 624., 28., 28.286, 333.98, 11.15, 9.327, 16.488, 0.74, 0.747, 
  0.94, "", "", 2973., 78.554, "", "", "", "", 12802., 294589., 7.784, 0.338, 
  "", "", "", "", "people tested", "", "", "", "", "", "", "", "", "", 83.33, 
  3.7846605*^7, 124.027, 41.8, 16.763, 10.202, 27216.445, "", 227.331, 5.91, 
  23.3, 33.1, "", 6.62, 78.73, 0.88}, {"POL", "Europe", "Poland", 
  "2020-04-30", 12877., 237., 338., 644., 20., 27.143, 340.242, 6.262, 8.931, 
  17.016, 0.528, 0.717, 0.91, "", "", 3012., 79.584, "", "", "", "", 12509., 
  307098., 8.114, 0.331, "", "", "", "", "people tested", "", "", "", "", "", 
  "", "", "", "", 83.33, 3.7846605*^7, 124.027, 41.8, 16.763, 10.202, 
  27216.445, "", 227.331, 5.91, 23.3, 33.1, "", 6.62, 78.73, 0.88}, 
 {"POL", "Europe", "Poland", "2020-05-01", 13105., 228., 316.143, 651., 7., 
  22.429, 346.266, 6.024, 8.353, 17.201, 0.185, 0.593, 0.91, "", "", 2789., 
  73.692, "", "", "", "", 15651., 322749., 8.528, 0.414, "", "", "", "", 
  "people tested", "", "", "", "", "", "", "", "", "", 83.33, 3.7846605*^7, 
  124.027, 41.8, 16.763, 10.202, 27216.445, "", 227.331, 5.91, 23.3, 33.1, 
  "", 6.62, 78.73, 0.88}, {"POL", "Europe", "Poland", "2020-05-02", 13375., 
  270., 300.286, 664., 13., 20., 353.4, 7.134, 7.934, 17.545, 0.343, 0.528, 
  0.94, "", "", 2649., 69.993, "", "", "", "", 10613., 333362., 8.808, 0.28, 
  "", "", "", "", "people tested", "", "", "", "", "", "", "", "", "", 83.33, 
  3.7846605*^7, 124.027, 41.8, 16.763, 10.202, 27216.445, "", 227.331, 5.91, 
  23.3, 33.1, "", 6.62, 78.73, 0.88}, {"POL", "Europe", "Poland", 
  "2020-05-03", 13693., 318., 296.571, 678., 14., 20.429, 361.803, 8.402, 
  7.836, 17.914, 0.37, 0.54, 0.97, "", "", 2761., 72.952, "", "", "", "", 
  9382., 342744., 9.056, 0.248, "", "", "", "", "people tested", "", "", "", 
  "", "", "", "", "", "", 83.33, 3.7846605*^7, 124.027, 41.8, 16.763, 10.202, 
  27216.445, "", 227.331, 5.91, 23.3, 33.1, "", 6.62, 78.73, 0.88}, 
 {"POL", "Europe", "Poland", "2020-05-04", 14006., 313., 300.571, 698., 20., 
  19.429, 370.073, 8.27, 7.942, 18.443, 0.528, 0.513, 1., "", "", 2653., 
  70.099, "", "", "", "", 7304., 350048., 9.249, 0.193, "", "", "", "", 
  "people tested", "", "", "", "", "", "", "", "", "", 83.33, 3.7846605*^7, 
  124.027, 41.8, 16.763, 10.202, 27216.445, "", 227.331, 5.91, 23.3, 33.1, 
  "", 6.62, 78.73, 0.88}, {"POL", "Europe", "Poland", "2020-05-05", 14431., 
  425., 316.143, 716., 18., 17.143, 381.302, 11.23, 8.353, 18.918, 0.476, 
  0.453, 1.01, "", "", 2738., 72.345, "", "", "", "", 9642., 359690., 9.504, 
  0.255, 11129., 0.294, 0.028, 35.2, "people tested", "", "", "", "", "", "", 
  "", "", "", 83.33, 3.7846605*^7, 124.027, 41.8, 16.763, 10.202, 27216.445, 
  "", 227.331, 5.91, 23.3, 33.1, "", 6.62, 78.73, 0.88}, 
 {"POL", "Europe", "Poland", "2020-05-06", 14740., 309., 300., 733., 17., 
  15.571, 389.467, 8.165, 7.927, 19.368, 0.449, 0.411, 1.01, "", "", 2760., 
  72.926, "", "", "", "", 15004., 374694., 9.9, 0.396, 11444., 0.302, 0.026, 
  38.1, "people tested", "", "", "", "", "", "", "", "", "", 83.33, 
  3.7846605*^7, 124.027, 41.8, 16.763, 10.202, 27216.445, "", 227.331, 5.91, 
  23.3, 33.1, "", 6.62, 78.73, 0.88}, {"POL", "Europe", "Poland", 
  "2020-05-07", 15047., 307., 310., 755., 22., 15.857, 397.579, 8.112, 8.191, 
  19.949, 0.581, 0.419, 1.02, "", "", 2711., 71.631, "", "", "", "", 14382., 
  389076., 10.28, 0.38, 11711., 0.309, 0.026, 37.8, "people tested", "", "", 
  "", "", "", "", "", "", "", 83.33, 3.7846605*^7, 124.027, 41.8, 16.763, 
  10.202, 27216.445, "", 227.331, 5.91, 23.3, 33.1, "", 6.62, 78.73, 0.88}, 
 {"POL", "Europe", "Poland", "2020-05-08", 15366., 319., 323., 776., 21., 
  17.857, 406.007, 8.429, 8.534, 20.504, 0.555, 0.472, 1.03, "", "", 2758., 
  72.873, "", "", "", "", 16206., 405282., 10.709, 0.428, 11790., 0.312, 
  0.027, 36.5, "people tested", "", "", "", "", "", "", "", "", "", 83.33, 
  3.7846605*^7, 124.027, 41.8, 16.763, 10.202, 27216.445, "", 227.331, 5.91, 
  23.3, 33.1, "", 6.62, 78.73, 0.88}, {"POL", "Europe", "Poland", 
  "2020-05-09", 15651., 285., 325.143, 785., 9., 17.286, 413.538, 7.53, 
  8.591, 20.742, 0.238, 0.457, 1.05, "", "", 2768., 73.137, "", "", "", "", 
  15886., 421168., 11.128, 0.42, 12544., 0.331, 0.026, 38.6, "people tested", 
  "", "", "", "", "", "", "", "", "", 83.33, 3.7846605*^7, 124.027, 41.8, 
  16.763, 10.202, 27216.445, "", 227.331, 5.91, 23.3, 33.1, "", 6.62, 78.73, 
  0.88}, {"POL", "Europe", "Poland", "2020-05-10", 15996., 345., 329., 800., 
  15., 17.429, 422.653, 9.116, 8.693, 21.138, 0.396, 0.461, 1.07, "", "", 
  2658., 70.231, "", "", "", "", 15473., 436641., 11.537, 0.409, 13414., 
  0.354, 0.025, 40.8, "people tested", "", "", "", "", "", "", "", "", "", 
  83.33, 3.7846605*^7, 124.027, 41.8, 16.763, 10.202, 27216.445, "", 227.331, 
  5.91, 23.3, 33.1, "", 6.62, 78.73, 0.88}, {"POL", "Europe", "Poland", 
  "2020-05-11", 16326., 330., 331.429, 811., 11., 16.143, 431.373, 8.719, 
  8.757, 21.429, 0.291, 0.427, 1.1, "", "", 2598., 68.646, "", "", "", "", 
  13613., 450254., 11.897, 0.36, 14315., 0.378, 0.023, 43.2, "people tested", 
  "", "", "", "", "", "", "", "", "", 83.33, 3.7846605*^7, 124.027, 41.8, 
  16.763, 10.202, 27216.445, "", 227.331, 5.91, 23.3, 33.1, "", 6.62, 78.73, 
  0.88}, {"POL", "Europe", "Poland", "2020-05-12", 16921., 595., 355.714, 
  839., 28., 17.571, 447.094, 15.721, 9.399, 22.168, 0.74, 0.464, 1.12, "", 
  "", 2571., 67.932, "", "", "", "", 15722., 465976., 12.312, 0.415, 15184., 
  0.401, 0.023, 42.7, "people tested", "", "", "", "", "", "", "", "", "", 
  83.33, 3.7846605*^7, 124.027, 41.8, 16.763, 10.202, 27216.445, "", 227.331, 
  5.91, 23.3, 33.1, "", 6.62, 78.73, 0.88}, {"POL", "Europe", "Poland", 
  "2020-05-13", 17204., 283., 352., 861., 22., 18.286, 454.572, 7.478, 9.301, 
  22.75, 0.581, 0.483, 1.08, "", "", 2648., 69.967, "", "", "", "", 19193., 
  485169., 12.819, 0.507, 15782., 0.417, 0.022, 44.8, "people tested", "", 
  "", "", "", "", "", "", "", "", 83.33, 3.7846605*^7, 124.027, 41.8, 16.763, 
  10.202, 27216.445, "", 227.331, 5.91, 23.3, 33.1, "", 6.62, 78.73, 0.88}, 
 {"POL", "Europe", "Poland", "2020-05-14", 17615., 411., 366.857, 883., 22., 
  18.286, 465.431, 10.86, 9.693, 23.331, 0.581, 0.483, 1.07, "", "", 2538., 
  67.06, "", "", "", "", 21564., 506733., 13.389, 0.57, 16808., 0.444, 0.022, 
  45.8, "people tested", "", "", "", "", "", "", "", "", "", 83.33, 
  3.7846605*^7, 124.027, 41.8, 16.763, 10.202, 27216.445, "", 227.331, 5.91, 
  23.3, 33.1, "", 6.62, 78.73, 0.88}, {"POL", "Europe", "Poland", 
  "2020-05-15", 18016., 401., 378.571, 907., 24., 18.714, 476.027, 10.595, 
  10.003, 23.965, 0.634, 0.494, 1.04, "", "", 2579., 68.143, "", "", "", "", 
  20162., 526895., 13.922, 0.533, 17373., 0.459, 0.022, 45.9, 
  "people tested", "", "", "", "", "", "", "", "", "", 83.33, 3.7846605*^7, 
  124.027, 41.8, 16.763, 10.202, 27216.445, "", 227.331, 5.91, 23.3, 33.1, 
  "", 6.62, 78.73, 0.88}, {"POL", "Europe", "Poland", "2020-05-16", 18257., 
  241., 372.286, 915., 8., 18.571, 482.395, 6.368, 9.837, 24.177, 0.211, 
  0.491, 1.01, "", "", 2407., 63.599, "", "", "", "", 22897., 549792., 
  14.527, 0.605, 18375., 0.486, 0.02, 49.4, "people tested", "", "", "", "", 
  "", "", "", "", "", 83.33, 3.7846605*^7, 124.027, 41.8, 16.763, 10.202, 
  27216.445, "", 227.331, 5.91, 23.3, 33.1, "", 6.62, 78.73, 0.88}, 
 {"POL", "Europe", "Poland", "2020-05-17", 18529., 272., 361.857, 925., 10., 
  17.857, 489.582, 7.187, 9.561, 24.441, 0.264, 0.472, 1.01, "", "", 2459., 
  64.973, "", "", "", "", 17263., 567055., 14.983, 0.456, 18631., 0.492, 
  0.019, 51.5, "people tested", "", "", "", "", "", "", "", "", "", 83.33, 
  3.7846605*^7, 124.027, 41.8, 16.763, 10.202, 27216.445, "", 227.331, 5.91, 
  23.3, 33.1, "", 6.62, 78.73, 0.88}, {"POL", "Europe", "Poland", 
  "2020-05-18", 18885., 356., 365.571, 936., 11., 17.857, 498.988, 9.406, 
  9.659, 24.731, 0.291, 0.472, 1.04, "", "", 2544., 67.219, "", "", "", "", 
  14416., 581471., 15.364, 0.381, 18745., 0.495, 0.02, 51.3, "people tested", 
  "", "", "", "", "", "", "", "", "", 83.33, 3.7846605*^7, 124.027, 41.8, 
  16.763, 10.202, 27216.445, "", 227.331, 5.91, 23.3, 33.1, "", 6.62, 78.73, 
  0.88}, {"POL", "Europe", "Poland", "2020-05-19", 19268., 383., 335.286, 
  948., 12., 15.571, 509.108, 10.12, 8.859, 25.048, 0.317, 0.411, 1.06, "", 
  "", 2490., 65.792, "", "", "", "", 16254., 597725., 15.793, 0.429, 18821., 
  0.497, 0.018, 56.1, "people tested", "", "", "", "", "", "", "", "", "", 
  83.33, 3.7846605*^7, 124.027, 41.8, 16.763, 10.202, 27216.445, "", 227.331, 
  5.91, 23.3, 33.1, "", 6.62, 78.73, 0.88}, {"POL", "Europe", "Poland", 
  "2020-05-20", 19739., 471., 362.143, 962., 14., 14.429, 521.553, 12.445, 
  9.569, 25.418, 0.37, 0.381, 1.09, "", "", 2414., 63.784, "", "", "", "", 
  20242., 617967., 16.328, 0.535, 18971., 0.501, 0.019, 52.4, 
  "people tested", "", "", "", "", "", "", "", "", "", 83.33, 3.7846605*^7, 
  124.027, 41.8, 16.763, 10.202, 27216.445, "", 227.331, 5.91, 23.3, 33.1, 
  "", 6.62, 78.73, 0.88}, {"POL", "Europe", "Poland", "2020-05-21", 20143., 
  404., 361.143, 972., 10., 12.714, 532.227, 10.675, 9.542, 25.683, 0.264, 
  0.336, 1.09, "", "", 2330., 61.564, "", "", "", "", 21556., 639523., 
  16.898, 0.57, 18970., 0.501, 0.019, 52.5, "people tested", "", "", "", "", 
  "", "", "", "", "", 83.33, 3.7846605*^7, 124.027, 41.8, 16.763, 10.202, 
  27216.445, "", 227.331, 5.91, 23.3, 33.1, "", 6.62, 78.73, 0.88}, 
 {"POL", "Europe", "Poland", "2020-05-22", 20619., 476., 371.857, 982., 10., 
  10.714, 544.804, 12.577, 9.825, 25.947, 0.264, 0.283, 1.07, "", "", 2261., 
  59.741, "", "", "", "", 21277., 660800., 17.46, 0.562, 19129., 0.505, 
  0.019, 51.4, "people tested", "", "", "", "", "", "", "", "", "", 83.33, 
  3.7846605*^7, 124.027, 41.8, 16.763, 10.202, 27216.445, "", 227.331, 5.91, 
  23.3, 33.1, "", 6.62, 78.73, 0.88}, {"POL", "Europe", "Poland", 
  "2020-05-23", 20931., 312., 382., 993., 11., 11.143, 553.048, 8.244, 
  10.093, 26.237, 0.291, 0.294, 1.04, "", "", 2271., 60.005, "", "", "", "", 
  26280., 687080., 18.154, 0.694, 19613., 0.518, 0.019, 51.3, 
  "people tested", "", "", "", "", "", "", "", "", "", 83.33, 3.7846605*^7, 
  124.027, 41.8, 16.763, 10.202, 27216.445, "", 227.331, 5.91, 23.3, 33.1, 
  "", 6.62, 78.73, 0.88}, {"POL", "Europe", "Poland", "2020-05-24", 21326., 
  395., 399.571, 996., 3., 10.143, 563.485, 10.437, 10.558, 26.317, 0.079, 
  0.268, 1.03, "", "", 2242., 59.239, "", "", "", "", 14889., 701969., 
  18.548, 0.393, 19273., 0.509, 0.021, 48.2, "people tested", "", "", "", "", 
  "", "", "", "", "", 83.33, 3.7846605*^7, 124.027, 41.8, 16.763, 10.202, 
  27216.445, "", 227.331, 5.91, 23.3, 33.1, "", 6.62, 78.73, 0.88}, 
 {"POL", "Europe", "Poland", "2020-05-25", 21631., 305., 392.286, 1007., 11., 
  10.143, 571.544, 8.059, 10.365, 26.607, 0.291, 0.268, 1.01, "", "", 2268., 
  59.926, "", "", "", "", 10706., 712675., 18.831, 0.283, 18743., 0.495, 
  0.021, 47.8, "people tested", "", "", "", "", "", "", "", "", "", 79.63, 
  3.7846605*^7, 124.027, 41.8, 16.763, 10.202, 27216.445, "", 227.331, 5.91, 
  23.3, 33.1, "", 6.62, 78.73, 0.88}, {"POL", "Europe", "Poland", 
  "2020-05-26", 22074., 443., 400.857, 1024., 17., 10.857, 583.249, 11.705, 
  10.592, 27.057, 0.449, 0.287, 1.01, "", "", 2171., 57.363, "", "", "", "", 
  21026., 733701., 19.386, 0.556, 19425., 0.513, 0.021, 48.5, 
  "people tested", "", "", "", "", "", "", "", "", "", 79.63, 3.7846605*^7, 
  124.027, 41.8, 16.763, 10.202, 27216.445, "", 227.331, 5.91, 23.3, 33.1, 
  "", 6.62, 78.73, 0.88}, {"POL", "Europe", "Poland", "2020-05-27", 22473., 
  399., 390.571, 1028., 4., 9.429, 593.792, 10.543, 10.32, 27.162, 0.106, 
  0.249, 1., "", "", 2320., 61.3, "", "", "", "", 19974., 753675., 19.914, 
  0.528, 19387., 0.512, 0.02, 49.6, "people tested", "", "", "", "", "", "", 
  "", "", "", 79.63, 3.7846605*^7, 124.027, 41.8, 16.763, 10.202, 27216.445, 
  "", 227.331, 5.91, 23.3, 33.1, "", 6.62, 78.73, 0.88}, 
 {"POL", "Europe", "Poland", "2020-05-28", 22825., 352., 383.143, 1038., 10., 
  9.429, 603.092, 9.301, 10.124, 27.427, 0.264, 0.249, 0.98, "", "", 2248., 
  59.398, "", "", "", "", 19950., 773625., 20.441, 0.527, 19157., 0.506, 
  0.02, 50., "people tested", "", "", "", "", "", "", "", "", "", 79.63, 
  3.7846605*^7, 124.027, 41.8, 16.763, 10.202, 27216.445, "", 227.331, 5.91, 
  23.3, 33.1, "", 6.62, 78.73, 0.88}, {"POL", "Europe", "Poland", 
  "2020-05-29", 23155., 330., 362.286, 1051., 13., 9.857, 611.812, 8.719, 
  9.572, 27.77, 0.343, 0.26, 0.96, "", "", 2035., 53.77, "", "", "", "", 
  24851., 798476., 21.098, 0.657, 19668., 0.52, 0.018, 54.3, "people tested", 
  "", "", "", "", "", "", "", "", "", 79.63, 3.7846605*^7, 124.027, 41.8, 
  16.763, 10.202, 27216.445, "", 227.331, 5.91, 23.3, 33.1, "", 6.62, 78.73, 
  0.88}, {"POL", "Europe", "Poland", "2020-05-30", 23571., 416., 377.143, 
  1061., 10., 9.714, 622.804, 10.992, 9.965, 28.034, 0.264, 0.257, 0.95, "", 
  "", 2207., 58.314, "", "", "", "", 23335., 821811., 21.714, 0.617, 19247., 
  0.509, 0.02, 51., "people tested", "", "", "", "", "", "", "", "", "", 
  64.81, 3.7846605*^7, 124.027, 41.8, 16.763, 10.202, 27216.445, "", 227.331, 
  5.91, 23.3, 33.1, "", 6.62, 78.73, 0.88}, {"POL", "Europe", "Poland", 
  "2020-05-31", 23786., 215., 351.429, 1064., 3., 9.714, 628.484, 5.681, 
  9.286, 28.113, 0.079, 0.257, 0.93, "", "", 2134., 56.386, "", "", "", "", 
  14487., 836298., 22.097, 0.383, 19190., 0.507, 0.018, 54.6, 
  "people tested", "", "", "", "", "", "", "", "", "", 64.81, 3.7846605*^7, 
  124.027, 41.8, 16.763, 10.202, 27216.445, "", 227.331, 5.91, 23.3, 33.1, 
  "", 6.62, 78.73, 0.88}, {"POL", "Europe", "Poland", "2020-06-01", 24165., 
  379., 362., 1074., 10., 9.571, 638.498, 10.014, 9.565, 28.378, 0.264, 
  0.253, 0.95, "", "", 2181., 57.627, "", "", "", "", 14119., 850417., 22.47, 
  0.373, 19677., 0.52, 0.018, 54.4, "people tested", "", "", "", "", "", "", 
  "", "", "", 64.81, 3.7846605*^7, 124.027, 41.8, 16.763, 10.202, 27216.445, 
  "", 227.331, 5.91, 23.3, 33.1, "", 6.62, 78.73, 0.88}, 
 {"POL", "Europe", "Poland", "2020-06-02", 24395., 230., 331.571, 1092., 18., 
  9.714, 644.576, 6.077, 8.761, 28.853, 0.476, 0.257, 0.96, "", "", 2219., 
  58.631, "", "", "", "", 12466., 862883., 22.799, 0.329, 18455., 0.488, 
  0.018, 55.7, "people tested", "", "", "", "", "", "", "", "", "", 53.7, 
  3.7846605*^7, 124.027, 41.8, 16.763, 10.202, 27216.445, "", 227.331, 5.91, 
  23.3, 33.1, "", 6.62, 78.73, 0.88}, {"POL", "Europe", "Poland", 
  "2020-06-03", 24687., 292., 316.286, 1115., 23., 12.429, 652.291, 7.715, 
  8.357, 29.461, 0.608, 0.328, 1.01, "", "", 2150., 56.808, "", "", "", "", 
  19024., 881907., 23.302, 0.503, 18319., 0.484, 0.017, 57.9, 
  "people tested", "", "", "", "", "", "", "", "", "", 53.7, 3.7846605*^7, 
  124.027, 41.8, 16.763, 10.202, 27216.445, "", 227.331, 5.91, 23.3, 33.1, 
  "", 6.62, 78.73, 0.88}, {"POL", "Europe", "Poland", "2020-06-04", 25048., 
  361., 317.571, 1117., 2., 11.286, 661.83, 9.539, 8.391, 29.514, 0.053, 
  0.298, 1.07, "", "", 2102., 55.54, "", "", "", "", 21579., 903486., 23.872, 
  0.57, 18552., 0.49, 0.017, 58.4, "people tested", "", "", "", "", "", "", 
  "", "", "", 53.7, 3.7846605*^7, 124.027, 41.8, 16.763, 10.202, 27216.445, 
  "", 227.331, 5.91, 23.3, 33.1, "", 6.62, 78.73, 0.88}, 
 {"POL", "Europe", "Poland", "2020-06-05", 25410., 362., 322.143, 1137., 20., 
  12.286, 671.394, 9.565, 8.512, 30.042, 0.528, 0.325, 1.13, "", "", 2085., 
  55.091, "", "", "", "", 21410., 924896., 24.438, 0.566, 18060., 0.477, 
  0.018, 56.1, "people tested", "", "", "", "", "", "", "", "", "", 53.7, 
  3.7846605*^7, 124.027, 41.8, 16.763, 10.202, 27216.445, "", 227.331, 5.91, 
  23.3, 33.1, "", 6.62, 78.73, 0.88}, {"POL", "Europe", "Poland", 
  "2020-06-06", 25986., 576., 345., 1153., 16., 13.143, 686.614, 15.219, 
  9.116, 30.465, 0.423, 0.347, 1.19, "", "", 2128., 56.227, "", "", "", "", 
  20752., 945648., 24.986, 0.548, 17691., 0.467, 0.02, 51.3, "people tested", 
  "", "", "", "", "", "", "", "", "", 53.7, 3.7846605*^7, 124.027, 41.8, 
  16.763, 10.202, 27216.445, "", 227.331, 5.91, 23.3, 33.1, "", 6.62, 78.73, 
  0.88}, {"POL", "Europe", "Poland", "2020-06-07", 26561., 575., 396.429, 
  1157., 4., 13.286, 701.807, 15.193, 10.475, 30.571, 0.106, 0.351, 1.2, "", 
  "", 2007., 53.03, "", "", "", "", 15664., 961312., 25.4, 0.414, 17859., 
  0.472, 0.022, 45., "people tested", "", "", "", "", "", "", "", "", "", 
  53.7, 3.7846605*^7, 124.027, 41.8, 16.763, 10.202, 27216.445, "", 227.331, 
  5.91, 23.3, 33.1, "", 6.62, 78.73, 0.88}, {"POL", "Europe", "Poland", 
  "2020-06-08", 27160., 599., 427.857, 1166., 9., 13.143, 717.634, 15.827, 
  11.305, 30.809, 0.238, 0.347, 1.16, "", "", 1881., 49.701, "", "", "", "", 
  12241., 973553., 25.724, 0.323, 17591., 0.465, 0.024, 41.1, 
  "people tested", "", "", "", "", "", "", "", "", "", 53.7, 3.7846605*^7, 
  124.027, 41.8, 16.763, 10.202, 27216.445, "", 227.331, 5.91, 23.3, 33.1, 
  "", 6.62, 78.73, 0.88}, {"POL", "Europe", "Poland", "2020-06-09", 27560., 
  400., 452.143, 1183., 17., 13., 728.203, 10.569, 11.947, 31.258, 0.449, 
  0.343, 1.09, "", "", 2039., 53.875, "", "", "", "", 14798., 988351., 
  26.115, 0.391, 17924., 0.474, 0.025, 39.6, "people tested", "", "", "", "", 
  "", "", "", "", "", 53.7, 3.7846605*^7, 124.027, 41.8, 16.763, 10.202, 
  27216.445, "", 227.331, 5.91, 23.3, 33.1, "", 6.62, 78.73, 0.88}, 
 {"POL", "Europe", "Poland", "2020-06-10", 27842., 282., 450.714, 1206., 23., 
  13., 735.654, 7.451, 11.909, 31.865, 0.608, 0.343, 1.02, "", "", 1993., 
  52.66, "", "", "", "", 19368., 1.007719*^6, 26.626, 0.512, 17973., 0.475, 
  0.025, 39.9, "people tested", "", "", "", "", "", "", "", "", "", 53.7, 
  3.7846605*^7, 124.027, 41.8, 16.763, 10.202, 27216.445, "", 227.331, 5.91, 
  23.3, 33.1, "", 6.62, 78.73, 0.88}, {"POL", "Europe", "Poland", 
  "2020-06-11", 28201., 359., 450.429, 1215., 9., 14., 745.139, 9.486, 
  11.901, 32.103, 0.238, 0.37, 1., "", "", "", "", "", "", "", "", 16542., 
  1.024261*^6, 27.063, 0.437, 17254., 0.456, 0.026, 38.3, "people tested", 
  "", "", "", "", "", "", "", "", "", 53.7, 3.7846605*^7, 124.027, 41.8, 
  16.763, 10.202, 27216.445, "", 227.331, 5.91, 23.3, 33.1, "", 6.62, 78.73, 
  0.88}, {"POL", "Europe", "Poland", "2020-06-12", 28577., 376., 452.429, 
  1222., 7., 12.143, 755.074, 9.935, 11.954, 32.288, 0.185, 0.321, 0.99, "", 
  "", 1629., 43.042, "", "", "", "", 19378., 1.043639*^6, 27.575, 0.512, 
  16963., 0.448, 0.027, 37.5, "people tested", "", "", "", "", "", "", "", 
  "", "", 53.7, 3.7846605*^7, 124.027, 41.8, 16.763, 10.202, 27216.445, "", 
  227.331, 5.91, 23.3, 33.1, "", 6.62, 78.73, 0.88}, 
 {"POL", "Europe", "Poland", "2020-06-13", 29017., 440., 433., 1237., 15., 
  12., 766.7, 11.626, 11.441, 32.685, 0.396, 0.317, 0.99, "", "", 1711., 
  45.209, "", "", "", "", 15563., 1.059202*^6, 27.987, 0.411, 16222., 0.429, 
  0.027, 37.5, "people tested", "", "", "", "", "", "", "", "", "", 53.7, 
  3.7846605*^7, 124.027, 41.8, 16.763, 10.202, 27216.445, "", 227.331, 5.91, 
  23.3, 33.1, "", 6.62, 78.73, 0.88}, {"POL", "Europe", "Poland", 
  "2020-06-14", 29392., 375., 404.429, 1247., 10., 12.857, 776.609, 9.908, 
  10.686, 32.949, 0.264, 0.34, 0.98, "", "", 1748., 46.186, "", "", "", "", 
  17049., 1.076251*^6, 28.437, 0.45, 16420., 0.434, 0.025, 40.6, 
  "people tested", "", "", "", "", "", "", "", "", "", 53.7, 3.7846605*^7, 
  124.027, 41.8, 16.763, 10.202, 27216.445, "", 227.331, 5.91, 23.3, 33.1, 
  "", 6.62, 78.73, 0.88}, {"POL", "Europe", "Poland", "2020-06-15", 29788., 
  396., 375.429, 1256., 9., 12.857, 787.072, 10.463, 9.92, 33.187, 0.238, 
  0.34, 0.98, "", "", 1736., 45.869, "", "", "", "", 10676., 1.086927*^6, 
  28.719, 0.282, 16196., 0.428, 0.023, 43.1, "people tested", "", "", "", "", 
  "", "", "", "", "", 50.93, 3.7846605*^7, 124.027, 41.8, 16.763, 10.202, 
  27216.445, "", 227.331, 5.91, 23.3, 33.1, "", 6.62, 78.73, 0.88}, 
 {"POL", "Europe", "Poland", "2020-06-16", 30195., 407., 376.429, 1272., 16., 
  12.714, 797.826, 10.754, 9.946, 33.609, 0.423, 0.336, 0.98, "", "", 1806., 
  47.719, "", "", "", "", 16403., 1.10333*^6, 29.153, 0.433, 16426., 0.434, 
  0.023, 43.6, "people tested", "", "", "", "", "", "", "", "", "", 50.93, 
  3.7846605*^7, 124.027, 41.8, 16.763, 10.202, 27216.445, "", 227.331, 5.91, 
  23.3, 33.1, "", 6.62, 78.73, 0.88}, {"POL", "Europe", "Poland", 
  "2020-06-17", 30701., 506., 408.429, 1286., 14., 11.429, 811.196, 13.37, 
  10.792, 33.979, 0.37, 0.302, 0.96, "", "", 1693., 44.733, "", "", "", "", 
  22982., 1.126312*^6, 29.76, 0.607, 16942., 0.448, 0.024, 41.5, 
  "people tested", "", "", "", "", "", "", "", "", "", 50.93, 3.7846605*^7, 
  124.027, 41.8, 16.763, 10.202, 27216.445, "", 227.331, 5.91, 23.3, 33.1, 
  "", 6.62, 78.73, 0.88}, {"POL", "Europe", "Poland", "2020-06-18", 31015., 
  314., 402., 1316., 30., 14.429, 819.492, 8.297, 10.622, 34.772, 0.793, 
  0.381, 0.91, "", "", 1849., 48.855, "", "", "", "", 20906., 1.147218*^6, 
  30.312, 0.552, 17565., 0.464, 0.023, 43.7, "people tested", "", "", "", "", 
  "", "", "", "", "", 50.93, 3.7846605*^7, 124.027, 41.8, 16.763, 10.202, 
  27216.445, "", 227.331, 5.91, 23.3, 33.1, "", 6.62, 78.73, 0.88}, 
 {"POL", "Europe", "Poland", "2020-06-19", 31316., 301., 391.286, 1334., 18., 
  16., 827.445, 7.953, 10.339, 35.248, 0.476, 0.423, 0.88, "", "", 1886., 
  49.833, "", "", "", "", 23543., 1.170761*^6, 30.934, 0.622, 18160., 0.48, 
  0.022, 46.4, "people tested", "", "", "", "", "", "", "", "", "", 50.93, 
  3.7846605*^7, 124.027, 41.8, 16.763, 10.202, 27216.445, "", 227.331, 5.91, 
  23.3, 33.1, "", 6.62, 78.73, 0.88}, {"POL", "Europe", "Poland", 
  "2020-06-20", 31620., 304., 371.857, 1346., 12., 15.571, 835.478, 8.032, 
  9.825, 35.565, 0.317, 0.411, 0.86, "", "", 1931., 51.022, "", "", "", "", 
  19640., 1.190401*^6, 31.453, 0.519, 18743., 0.495, 0.02, 50.4, 
  "people tested", "", "", "", "", "", "", "", "", "", 50.93, 3.7846605*^7, 
  124.027, 41.8, 16.763, 10.202, 27216.445, "", 227.331, 5.91, 23.3, 33.1, 
  "", 6.62, 78.73, 0.88}, {"POL", "Europe", "Poland", "2020-06-21", 31931., 
  311., 362.714, 1356., 10., 15.571, 843.695, 8.217, 9.584, 35.829, 0.264, 
  0.411, 0.86, "", "", 1877., 49.595, "", "", "", "", 18231., 1.208632*^6, 
  31.935, 0.482, 18912., 0.5, 0.019, 52.1, "people tested", "", "", "", "", 
  "", "", "", "", "", 50.93, 3.7846605*^7, 124.027, 41.8, 16.763, 10.202, 
  27216.445, "", 227.331, 5.91, 23.3, 33.1, "", 6.62, 78.73, 0.88}, 
 {"POL", "Europe", "Poland", "2020-06-22", 32227., 296., 348.429, 1359., 3., 
  14.714, 851.516, 7.821, 9.206, 35.908, 0.079, 0.389, 0.85, "", "", 1899., 
  50.176, "", "", "", "", 11041., 1.219673*^6, 32.227, 0.292, 18964., 0.501, 
  0.018, 54.4, "people tested", "", "", "", "", "", "", "", "", "", 50.93, 
  3.7846605*^7, 124.027, 41.8, 16.763, 10.202, 27216.445, "", 227.331, 5.91, 
  23.3, 33.1, "", 6.62, 78.73, 0.88}, {"POL", "Europe", "Poland", 
  "2020-06-23", 32527., 300., 333.143, 1375., 16., 14.714, 859.443, 7.927, 
  8.802, 36.331, 0.423, 0.389, 0.85, "", "", 1936., 51.154, "", "", "", "", 
  18077., 1.23775*^6, 32.704, 0.478, 19203., 0.507, 0.017, 57.6, 
  "people tested", "", "", "", "", "", "", "", "", "", 50.93, 3.7846605*^7, 
  124.027, 41.8, 16.763, 10.202, 27216.445, "", 227.331, 5.91, 23.3, 33.1, 
  "", 6.62, 78.73, 0.88}, {"POL", "Europe", "Poland", "2020-06-24", 32821., 
  294., 302.857, 1396., 21., 15.714, 867.211, 7.768, 8.002, 36.886, 0.555, 
  0.415, 0.85, "", "", 1965., 51.92, "", "", "", "", 19251., 1.257001*^6, 
  33.213, 0.509, 18670., 0.493, 0.016, 61.6, "people tested", "", "", "", "", 
  "", "", "", "", "", 50.93, 3.7846605*^7, 124.027, 41.8, 16.763, 10.202, 
  27216.445, "", 227.331, 5.91, 23.3, 33.1, "", 6.62, 78.73, 0.88}, 
 {"POL", "Europe", "Poland", "2020-06-25", 33119., 298., 300.571, 1412., 16., 
  13.714, 875.085, 7.874, 7.942, 37.308, 0.423, 0.362, 0.85, "", "", 1974., 
  52.158, "", "", "", "", 21453., 1.278454*^6, 33.78, 0.567, 18748., 0.495, 
  0.016, 62.4, "people tested", "", "", "", "", "", "", "", "", "", 50.93, 
  3.7846605*^7, 124.027, 41.8, 16.763, 10.202, 27216.445, "", 227.331, 5.91, 
  23.3, 33.1, "", 6.62, 78.73, 0.88}, {"POL", "Europe", "Poland", 
  "2020-06-26", 33395., 276., 297., 1429., 17., 13.571, 882.378, 7.293, 
  7.847, 37.758, 0.449, 0.359, 0.86, "", "", 1933., 51.075, "", "", "", "", 
  18336., 1.29679*^6, 34.264, 0.484, 18004., 0.476, 0.016, 60.6, 
  "people tested", "", "", "", "", "", "", "", "", "", 50.93, 3.7846605*^7, 
  124.027, 41.8, 16.763, 10.202, 27216.445, "", 227.331, 5.91, 23.3, 33.1, 
  "", 6.62, 78.73, 0.88}, {"POL", "Europe", "Poland", "2020-06-27", 33714., 
  319., 299.143, 1435., 6., 12.714, 890.806, 8.429, 7.904, 37.916, 0.159, 
  0.336, 0.86, "", "", 1869., 49.384, "", "", "", "", 19143., 1.315933*^6, 
  34.77, 0.506, 17933., 0.474, 0.017, 59.9, "people tested", "", "", "", "", 
  "", "", "", "", "", 50.93, 3.7846605*^7, 124.027, 41.8, 16.763, 10.202, 
  27216.445, "", 227.331, 5.91, 23.3, 33.1, "", 6.62, 78.73, 0.88}, 
 {"POL", "Europe", "Poland", "2020-06-28", 33907., 193., 282.286, 1438., 3., 
  11.714, 895.906, 5.1, 7.459, 37.995, 0.079, 0.31, 0.87, "", "", 1845., 
  48.749, "", "", "", "", 14818., 1.330751*^6, 35.162, 0.392, 17446., 0.461, 
  0.016, 61.8, "people tested", "", "", "", "", "", "", "", "", "", 50.93, 
  3.7846605*^7, 124.027, 41.8, 16.763, 10.202, 27216.445, "", 227.331, 5.91, 
  23.3, 33.1, "", 6.62, 78.73, 0.88}, {"POL", "Europe", "Poland", 
  "2020-06-29", 34154., 247., 275.286, 1444., 6., 12.143, 902.432, 6.526, 
  7.274, 38.154, 0.159, 0.321, 0.89, "", "", 1797., 47.481, "", "", "", "", 
  7752., 1.338503*^6, 35.367, 0.205, 16976., 0.449, 0.016, 61.7, 
  "people tested", "", "", "", "", "", "", "", "", "", 50.93, 3.7846605*^7, 
  124.027, 41.8, 16.763, 10.202, 27216.445, "", 227.331, 5.91, 23.3, 33.1, 
  "", 6.62, 78.73, 0.88}, {"POL", "Europe", "Poland", "2020-06-30", 34393., 
  239., 266.571, 1463., 19., 12.571, 908.747, 6.315, 7.043, 38.656, 0.502, 
  0.332, 0.93, "", "", 1811., 47.851, "", "", "", "", 17807., 1.35631*^6, 
  35.837, 0.471, 16937., 0.448, 0.016, 63.5, "people tested", "", "", "", "", 
  "", "", "", "", "", 50.93, 3.7846605*^7, 124.027, 41.8, 16.763, 10.202, 
  27216.445, "", 227.331, 5.91, 23.3, 33.1, "", 6.62, 78.73, 0.88}, 
 {"POL", "Europe", "Poland", "2020-07-01", 34775., 382., 279.143, 1477., 14., 
  11.571, 918.841, 10.093, 7.376, 39.026, 0.37, 0.306, 0.96, "", "", 1923., 
  50.81, "", "", "", "", 21064., 1.377374*^6, 36.394, 0.557, 17196., 0.454, 
  0.016, 61.6, "people tested", "", "", "", "", "", "", "", "", "", 50.93, 
  3.7846605*^7, 124.027, 41.8, 16.763, 10.202, 27216.445, "", 227.331, 5.91, 
  23.3, 33.1, "", 6.62, 78.73, 0.88}, {"POL", "Europe", "Poland", 
  "2020-07-02", 35146., 371., 289.571, 1492., 15., 11.429, 928.643, 9.803, 
  7.651, 39.422, 0.396, 0.302, 0.97, "", "", 1787., 47.217, "", "", "", "", 
  18803., 1.396177*^6, 36.89, 0.497, 16818., 0.444, 0.017, 58.1, 
  "people tested", "", "", "", "", "", "", "", "", "", 50.93, 3.7846605*^7, 
  124.027, 41.8, 16.763, 10.202, 27216.445, "", 227.331, 5.91, 23.3, 33.1, 
  "", 6.62, 78.73, 0.88}, {"POL", "Europe", "Poland", "2020-07-03", 35405., 
  259., 287.143, 1507., 15., 11.143, 935.487, 6.843, 7.587, 39.819, 0.396, 
  0.294, 0.95, "", "", 1743., 46.054, "", "", "", "", 23257., 1.419434*^6, 
  37.505, 0.615, 17521., 0.463, 0.016, 61., "people tested", "", "", "", "", 
  "", "", "", "", "", 50.93, 3.7846605*^7, 124.027, 41.8, 16.763, 10.202, 
  27216.445, "", 227.331, 5.91, 23.3, 33.1, "", 6.62, 78.73, 0.88}, 
 {"POL", "Europe", "Poland", "2020-07-04", 35719., 314., 286.429, 1512., 5., 
  11., 943.783, 8.297, 7.568, 39.951, 0.132, 0.291, 0.93, "", "", 1731., 
  45.737, "", "", "", "", 18415., 1.437849*^6, 37.991, 0.487, 17417., 0.46, 
  0.016, 60.8, "people tested", "", "", "", "", "", "", "", "", "", 50.93, 
  3.7846605*^7, 124.027, 41.8, 16.763, 10.202, 27216.445, "", 227.331, 5.91, 
  23.3, 33.1, "", 6.62, 78.73, 0.88}, {"POL", "Europe", "Poland", 
  "2020-07-05", 35950., 231., 291.857, 1517., 5., 11.286, 949.887, 6.104, 
  7.712, 40.083, 0.132, 0.298, 0.92, "", "", 1765., 46.636, "", "", "", "", 
  14938., 1.452787*^6, 38.386, 0.395, 17434., 0.461, 0.017, 59.7, 
  "people tested", "", "", "", "", "", "", "", "", "", 50.93, 3.7846605*^7, 
  124.027, 41.8, 16.763, 10.202, 27216.445, "", 227.331, 5.91, 23.3, 33.1, 
  "", 6.62, 78.73, 0.88}, {"POL", "Europe", "Poland", "2020-07-06", 36155., 
  205., 285.857, 1521., 4., 11., 955.304, 5.417, 7.553, 40.189, 0.106, 0.291, 
  0.92, "", "", 1790., 47.296, "", "", "", "", 12125., 1.464912*^6, 38.707, 
  0.32, 18058., 0.477, 0.016, 63.2, "people tested", "", "", "", "", "", "", 
  "", "", "", 50.93, 3.7846605*^7, 124.027, 41.8, 16.763, 10.202, 27216.445, 
  "", 227.331, 5.91, 23.3, 33.1, "", 6.62, 78.73, 0.88}, 
 {"POL", "Europe", "Poland", "2020-07-07", 36412., 257., 288.429, 1528., 7., 
  9.286, 962.094, 6.791, 7.621, 40.374, 0.185, 0.245, 0.94, "", "", 1658., 
  43.808, "", "", "", "", 16307., 1.481219*^6, 39.137, 0.431, 17844., 0.471, 
  0.016, 61.9, "people tested", "", "", "", "", "", "", "", "", "", 50.93, 
  3.7846605*^7, 124.027, 41.8, 16.763, 10.202, 27216.445, "", 227.331, 5.91, 
  23.3, 33.1, "", 6.62, 78.73, 0.88}, {"POL", "Europe", "Poland", 
  "2020-07-08", 36689., 277., 273.429, 1542., 14., 9.286, 969.413, 7.319, 
  7.225, 40.743, 0.37, 0.245, 0.95, "", "", 1683., 44.469, "", "", "", "", 
  29354., 1.510573*^6, 39.913, 0.776, 19028., 0.503, 0.014, 69.6, 
  "people tested", "", "", "", "", "", "", "", "", "", 50.93, 3.7846605*^7, 
  124.027, 41.8, 16.763, 10.202, 27216.445, "", 227.331, 5.91, 23.3, 33.1, 
  "", 6.62, 78.73, 0.88}, {"POL", "Europe", "Poland", "2020-07-09", 36951., 
  262., 257.857, 1551., 9., 8.429, 976.336, 6.923, 6.813, 40.981, 0.238, 
  0.223, 0.97, "", "", 1687., 44.575, "", "", "", "", 18781., 1.529354*^6, 
  40.409, 0.496, 19025., 0.503, 0.014, 73.8, "people tested", "", "", "", "", 
  "", "", "", "", "", 39.81, 3.7846605*^7, 124.027, 41.8, 16.763, 10.202, 
  27216.445, "", 227.331, 5.91, 23.3, 33.1, "", 6.62, 78.73, 0.88}, 
 {"POL", "Europe", "Poland", "2020-07-10", 37216., 265., 258.714, 1562., 11., 
  7.857, 983.338, 7.002, 6.836, 41.272, 0.291, 0.208, 1., "", "", 1597., 
  42.197, "", "", "", "", 19352., 1.548706*^6, 40.921, 0.511, 18467., 0.488, 
  0.014, 71.4, "people tested", "", "", "", "", "", "", "", "", "", 39.81, 
  3.7846605*^7, 124.027, 41.8, 16.763, 10.202, 27216.445, "", 227.331, 5.91, 
  23.3, 33.1, "", 6.62, 78.73, 0.88}, {"POL", "Europe", "Poland", 
  "2020-07-11", 37521., 305., 257.429, 1568., 6., 8., 991.397, 8.059, 6.802, 
  41.43, 0.159, 0.211, 1.03, "", "", 1617., 42.725, "", "", "", "", 32734., 
  1.58144*^6, 41.786, 0.865, 20513., 0.542, 0.013, 79.7, "people tested", "", 
  "", "", "", "", "", "", "", "", 39.81, 3.7846605*^7, 124.027, 41.8, 16.763, 
  10.202, 27216.445, "", 227.331, 5.91, 23.3, 33.1, "", 6.62, 78.73, 0.88}, 
 {"POL", "Europe", "Poland", "2020-07-12", 37891., 370., 277.286, 1571., 3., 
  7.714, 1001.173, 9.776, 7.327, 41.51, 0.079, 0.204, 1.07, "", "", 1610., 
  42.54, "", "", "", "", 13195., 1.594635*^6, 42.134, 0.349, 20264., 0.535, 
  0.014, 73.1, "people tested", "", "", "", "", "", "", "", "", "", 39.81, 
  3.7846605*^7, 124.027, 41.8, 16.763, 10.202, 27216.445, "", 227.331, 5.91, 
  23.3, 33.1, "", 6.62, 78.73, 0.88}, {"POL", "Europe", "Poland", 
  "2020-07-13", 38190., 299., 290.714, 1576., 5., 7.857, 1009.073, 7.9, 
  7.681, 41.642, 0.132, 0.208, 1.07, "", "", 1640., 43.333, "", "", "", "", 
  10709., 1.605344*^6, 42.417, 0.283, 20062., 0.53, 0.014, 69., 
  "people tested", "", "", "", "", "", "", "", "", "", 39.81, 3.7846605*^7, 
  124.027, 41.8, 16.763, 10.202, 27216.445, "", 227.331, 5.91, 23.3, 33.1, 
  "", 6.62, 78.73, 0.88}, {"POL", "Europe", "Poland", "2020-07-14", 38457., 
  267., 292.143, 1588., 12., 8.571, 1016.128, 7.055, 7.719, 41.959, 0.317, 
  0.226, 1.06, "", "", 1581., 41.774, "", "", "", "", 16628., 1.621972*^6, 
  42.856, 0.439, 20108., 0.531, 0.015, 68.8, "people tested", "", "", "", "", 
  "", "", "", "", "", 39.81, 3.7846605*^7, 124.027, 41.8, 16.763, 10.202, 
  27216.445, "", 227.331, 5.91, 23.3, 33.1, "", 6.62, 78.73, 0.88}, 
 {"POL", "Europe", "Poland", "2020-07-15", 38721., 264., 290.286, 1594., 6., 
  7.429, 1023.104, 6.976, 7.67, 42.117, 0.159, 0.196, 1.06, "", "", 1575., 
  41.615, "", "", "", "", 19918., 1.64189*^6, 43.383, 0.526, 18760., 0.496, 
  0.015, 64.6, "people tested", "", "", "", "", "", "", "", "", "", 39.81, 
  3.7846605*^7, 124.027, 41.8, 16.763, 10.202, 27216.445, "", 227.331, 5.91, 
  23.3, 33.1, "", 6.62, 78.73, 0.88}, {"POL", "Europe", "Poland", 
  "2020-07-16", 39054., 333., 300.429, 1605., 11., 7.714, 1031.902, 8.799, 
  7.938, 42.408, 0.291, 0.204, 1.08, "", "", 1550., 40.955, "", "", "", "", 
  20016., 1.661906*^6, 43.912, 0.529, 18936., 0.5, 0.016, 63., 
  "people tested", "", "", "", "", "", "", "", "", "", 39.81, 3.7846605*^7, 
  124.027, 41.8, 16.763, 10.202, 27216.445, "", 227.331, 5.91, 23.3, 33.1, 
  "", 6.62, 78.73, 0.88}, {"POL", "Europe", "Poland", "2020-07-17", 39407., 
  353., 313., 1612., 7., 7.143, 1041.229, 9.327, 8.27, 42.593, 0.185, 0.189, 
  1.1, "", "", 1604., 42.382, "", "", "", "", 20567., 1.682473*^6, 44.455, 
  0.543, 19110., 0.505, 0.016, 61.1, "people tested", "", "", "", "", "", "", 
  "", "", "", 39.81, 3.7846605*^7, 124.027, 41.8, 16.763, 10.202, 27216.445, 
  "", 227.331, 5.91, 23.3, 33.1, "", 6.62, 78.73, 0.88}, 
 {"POL", "Europe", "Poland", "2020-07-18", 39746., 339., 317.857, 1618., 6., 
  7.143, 1050.187, 8.957, 8.399, 42.752, 0.159, 0.189, 1.12, "", "", 1551., 
  40.981, "", "", "", "", 18927., 1.7014*^6, 44.955, 0.5, 17137., 0.453, 
  0.019, 53.9, "people tested", "", "", "", "", "", "", "", "", "", 39.81, 
  3.7846605*^7, 124.027, 41.8, 16.763, 10.202, 27216.445, "", 227.331, 5.91, 
  23.3, 33.1, "", 6.62, 78.73, 0.88}, {"POL", "Europe", "Poland", 
  "2020-07-19", 40104., 358., 316.143, 1624., 6., 7.571, 1059.646, 9.459, 
  8.353, 42.91, 0.159, 0.2, 1.14, "", "", 1560., 41.219, "", "", "", "", 
  13956., 1.715356*^6, 45.324, 0.369, 17246., 0.456, 0.018, 54.6, 
  "people tested", "", "", "", "", "", "", "", "", "", 39.81, 3.7846605*^7, 
  124.027, 41.8, 16.763, 10.202, 27216.445, "", 227.331, 5.91, 23.3, 33.1, 
  "", 6.62, 78.73, 0.88}, {"POL", "Europe", "Poland", "2020-07-20", 40383., 
  279., 313.286, 1627., 3., 7.286, 1067.018, 7.372, 8.278, 42.989, 0.079, 
  0.193, 1.16, "", "", 1575., 41.615, "", "", "", "", 10091., 1.725447*^6, 
  45.591, 0.267, 17158., 0.453, 0.018, 54.8, "people tested", "", "", "", "", 
  "", "", "", "", "", 39.81, 3.7846605*^7, 124.027, 41.8, 16.763, 10.202, 
  27216.445, "", 227.331, 5.91, 23.3, 33.1, "", 6.62, 78.73, 0.88}, 
 {"POL", "Europe", "Poland", "2020-07-21", 40782., 399., 332.143, 1636., 9., 
  6.857, 1077.56, 10.543, 8.776, 43.227, 0.238, 0.181, 1.19, "", "", 1607., 
  42.461, "", "", "", "", 16162., 1.741609*^6, 46.018, 0.427, 17091., 0.452, 
  0.019, 51.5, "people tested", "", "", "", "", "", "", "", "", "", 39.81, 
  3.7846605*^7, 124.027, 41.8, 16.763, 10.202, 27216.445, "", 227.331, 5.91, 
  23.3, 33.1, "", 6.62, 78.73, 0.88}, {"POL", "Europe", "Poland", 
  "2020-07-22", 41162., 380., 348.714, 1642., 6., 6.857, 1087.601, 10.041, 
  9.214, 43.386, 0.159, 0.181, 1.21, "", "", 1644., 43.439, "", "", "", "", 
  19656., 1.761265*^6, 46.537, 0.519, 17054., 0.451, 0.02, 48.9, 
  "people tested", "", "", "", "", "", "", "", "", "", 39.81, 3.7846605*^7, 
  124.027, 41.8, 16.763, 10.202, 27216.445, "", 227.331, 5.91, 23.3, 33.1, 
  "", 6.62, 78.73, 0.88}, {"POL", "Europe", "Poland", "2020-07-23", 41580., 
  418., 360.857, 1651., 9., 6.571, 1098.645, 11.045, 9.535, 43.623, 0.238, 
  0.174, 1.22, "", "", 1626., 42.963, "", "", "", "", 20985., 1.78225*^6, 
  47.091, 0.554, 17192., 0.454, 0.021, 47.6, "people tested", "", "", "", "", 
  "", "", "", "", "", 39.81, 3.7846605*^7, 124.027, 41.8, 16.763, 10.202, 
  27216.445, "", 227.331, 5.91, 23.3, 33.1, "", 6.62, 78.73, 0.88}, 
 {"POL", "Europe", "Poland", "2020-07-24", 42038., 458., 375.857, 1655., 4., 
  6.143, 1110.747, 12.101, 9.931, 43.729, 0.106, 0.162, 1.24, "", "", 1617., 
  42.725, "", "", "", "", 18098., 1.800348*^6, 47.57, 0.478, 16839., 0.445, 
  0.022, 44.8, "people tested", "", "", "", "", "", "", "", "", "", 39.81, 
  3.7846605*^7, 124.027, 41.8, 16.763, 10.202, 27216.445, "", 227.331, 5.91, 
  23.3, 33.1, "", 6.62, 78.73, 0.88}, {"POL", "Europe", "Poland", 
  "2020-07-25", 42622., 584., 410.857, 1664., 9., 6.571, 1126.178, 15.431, 
  10.856, 43.967, 0.238, 0.174, 1.26, "", "", 1594., 42.117, "", "", "", "", 
  20010., 1.820358*^6, 48.098, 0.529, 16994., 0.449, 0.024, 41.4, 
  "people tested", "", "", "", "", "", "", "", "", "", 39.81, 3.7846605*^7, 
  124.027, 41.8, 16.763, 10.202, 27216.445, "", 227.331, 5.91, 23.3, 33.1, 
  "", 6.62, 78.73, 0.88}, {"POL", "Europe", "Poland", "2020-07-26", 43065., 
  443., 423., 1671., 7., 6.714, 1137.883, 11.705, 11.177, 44.152, 0.185, 
  0.177, 1.25, "", "", 1601., 42.302, "", "", "", "", "", "", "", "", 16951., 
  0.448, 0.025, 40.1, "people tested", "", "", "", "", "", "", "", "", "", 
  39.81, 3.7846605*^7, 124.027, 41.8, 16.763, 10.202, 27216.445, "", 227.331, 
  5.91, 23.3, 33.1, "", 6.62, 78.73, 0.88}, {"POL", "Europe", "Poland", 
  "2020-07-27", 43402., 337., 431.286, 1676., 5., 7., 1146.787, 8.904, 
  11.396, 44.284, 0.132, 0.185, 1.25, "", "", 1625., 42.936, "", "", "", "", 
  "", 1.847663*^6, 48.82, "", 17459., 0.461, 0.025, 40.5, "people tested", 
  "", "", "", "", "", "", "", "", "", 39.81, 3.7846605*^7, 124.027, 41.8, 
  16.763, 10.202, 27216.445, "", 227.331, 5.91, 23.3, 33.1, "", 6.62, 78.73, 
  0.88}, {"POL", "Europe", "Poland", "2020-07-28", 43904., 502., 446., 1682., 
  6., 6.571, 1160.051, 13.264, 11.784, 44.443, 0.159, 0.174, 1.26, "", "", 
  1655., 43.729, "", "", "", "", 16440., 1.864103*^6, 49.254, 0.434, 17499., 
  0.462, 0.025, 39.2, "people tested", "", "", "", "", "", "", "", "", "", 
  39.81, 3.7846605*^7, 124.027, 41.8, 16.763, 10.202, 27216.445, "", 227.331, 
  5.91, 23.3, 33.1, "", 6.62, 78.73, 0.88}, {"POL", "Europe", "Poland", 
  "2020-07-29", 44416., 512., 464.857, 1694., 12., 7.429, 1173.58, 13.528, 
  12.283, 44.76, 0.317, 0.196, 1.27, "", "", 1687., 44.575, "", "", "", "", 
  22969., 1.887072*^6, 49.861, 0.607, 17972., 0.475, 0.026, 38.7, 
  "people tested", "", "", "", "", "", "", "", "", "", 39.81, 3.7846605*^7, 
  124.027, 41.8, 16.763, 10.202, 27216.445, "", 227.331, 5.91, 23.3, 33.1, 
  "", 6.62, 78.73, 0.88}, {"POL", "Europe", "Poland", "2020-07-30", 45031., 
  615., 493., 1709., 15., 8.286, 1189.829, 16.25, 13.026, 45.156, 0.396, 
  0.219, 1.28, "", "", 1694., 44.76, "", "", "", "", 22108., 1.90918*^6, 
  50.445, 0.584, 18133., 0.479, 0.027, 36.8, "people tested", "", "", "", "", 
  "", "", "", "", "", 39.81, 3.7846605*^7, 124.027, 41.8, 16.763, 10.202, 
  27216.445, "", 227.331, 5.91, 23.3, 33.1, "", 6.62, 78.73, 0.88}, 
 {"POL", "Europe", "Poland", "2020-07-31", 45688., 657., 521.429, 1716., 7., 
  8.714, 1207.189, 17.36, 13.777, 45.341, 0.185, 0.23, 1.27, "", "", 1778., 
  46.979, "", "", "", "", 22394., 1.931574*^6, 51.037, 0.592, 18747., 0.495, 
  0.028, 36., "people tested", "", "", "", "", "", "", "", "", "", 39.81, 
  3.7846605*^7, 124.027, 41.8, 16.763, 10.202, 27216.445, "", 227.331, 5.91, 
  23.3, 33.1, "", 6.62, 78.73, 0.88}, {"POL", "Europe", "Poland", 
  "2020-08-01", 46346., 658., 532., 1721., 5., 8.143, 1224.575, 17.386, 
  14.057, 45.473, 0.132, 0.215, 1.27, "", "", 1841., 48.644, "", "", "", "", 
  21262., 1.952836*^6, 51.599, 0.562, 18925., 0.5, 0.028, 35.6, 
  "people tested", "", "", "", "", "", "", "", "", "", 39.81, 3.7846605*^7, 
  124.027, 41.8, 16.763, 10.202, 27216.445, "", 227.331, 5.91, 23.3, 33.1, 
  "", 6.62, 78.73, 0.88}, {"POL", "Europe", "Poland", "2020-08-02", 46894., 
  548., 547., 1731., 10., 8.571, 1239.054, 14.48, 14.453, 45.737, 0.264, 
  0.226, 1.26, "", "", 1835., 48.485, "", "", "", "", 16734., 1.96957*^6, 
  52.041, 0.442, 19366., 0.512, 0.028, 35.4, "people tested", "", "", "", "", 
  "", "", "", "", "", 39.81, 3.7846605*^7, 124.027, 41.8, 16.763, 10.202, 
  27216.445, "", 227.331, 5.91, 23.3, 33.1, "", 6.62, 78.73, 0.88}, 
 {"POL", "Europe", "Poland", "2020-08-03", 47469., 575., 581., 1732., 1., 8., 
  1254.247, 15.193, 15.351, 45.764, 0.026, 0.211, 1.26, "", "", 1841., 
  48.644, "", "", "", "", 11071., 1.980641*^6, 52.333, 0.293, 18997., 0.502, 
  0.031, 32.7, "people tested", "", "", "", "", "", "", "", "", "", 39.81, 
  3.7846605*^7, 124.027, 41.8, 16.763, 10.202, 27216.445, "", 227.331, 5.91, 
  23.3, 33.1, "", 6.62, 78.73, 0.88}, {"POL", "Europe", "Poland", 
  "2020-08-04", 48149., 680., 606.429, 1738., 6., 8., 1272.215, 17.967, 
  16.023, 45.922, 0.159, 0.211, 1.25, "", "", 1859., 49.119, "", "", "", "", 
  18888., 1.999529*^6, 52.832, 0.499, 19347., 0.511, 0.031, 31.9, 
  "people tested", "", "", "", "", "", "", "", "", "", 39.81, 3.7846605*^7, 
  124.027, 41.8, 16.763, 10.202, 27216.445, "", 227.331, 5.91, 23.3, 33.1, 
  "", 6.62, 78.73, 0.88}, {"POL", "Europe", "Poland", "2020-08-05", 48789., 
  640., 624.714, 1756., 18., 8.857, 1289.125, 16.91, 16.506, 46.398, 0.476, 
  0.234, 1.23, "", "", 1898., 50.15, "", "", "", "", 28422., 2.027951*^6, 
  53.583, 0.751, 20126., 0.532, 0.031, 32.2, "people tested", "", "", "", "", 
  "", "", "", "", "", 39.81, 3.7846605*^7, 124.027, 41.8, 16.763, 10.202, 
  27216.445, "", 227.331, 5.91, 23.3, 33.1, "", 6.62, 78.73, 0.88}, 
 {"POL", "Europe", "Poland", "2020-08-06", 49515., 726., 640.571, 1774., 18., 
  9.286, 1308.308, 19.183, 16.925, 46.873, 0.476, 0.245, 1.21, "", "", 1913., 
  50.546, "", "", "", "", 21278., 2.049229*^6, 54.146, 0.562, 20007., 0.529, 
  0.032, 31.2, "people tested", "", "", "", "", "", "", "", "", "", 39.81, 
  3.7846605*^7, 124.027, 41.8, 16.763, 10.202, 27216.445, "", 227.331, 5.91, 
  23.3, 33.1, "", 6.62, 78.73, 0.88}, {"POL", "Europe", "Poland", 
  "2020-08-07", 50324., 809., 662.286, 1787., 13., 10.143, 1329.683, 21.376, 
  17.499, 47.217, 0.343, 0.268, 1.2, "", "", 1928., 50.942, "", "", "", "", 
  25244., 2.074473*^6, 54.813, 0.667, 20414., 0.539, 0.032, 30.8, 
  "people tested", "", "", "", "", "", "", "", "", "", 39.81, 3.7846605*^7, 
  124.027, 41.8, 16.763, 10.202, 27216.445, "", 227.331, 5.91, 23.3, 33.1, 
  "", 6.62, 78.73, 0.88}, {"POL", "Europe", "Poland", "2020-08-08", 51167., 
  843., 688.714, 1800., 13., 11.286, 1351.957, 22.274, 18.198, 47.56, 0.343, 
  0.298, 1.18, "", "", 1928., 50.942, "", "", "", "", 28307., 2.10278*^6, 
  55.561, 0.748, 21421., 0.566, 0.032, 31.1, "people tested", "", "", "", "", 
  "", "", "", "", "", 39.81, 3.7846605*^7, 124.027, 41.8, 16.763, 10.202, 
  27216.445, "", 227.331, 5.91, 23.3, 33.1, "", 6.62, 78.73, 0.88}, 
 {"POL", "Europe", "Poland", "2020-08-09", 51791., 624., 699.571, 1807., 7., 
  10.857, 1368.445, 16.488, 18.484, 47.745, 0.185, 0.287, 1.15, "", "", 
  1930., 50.995, "", "", "", "", 20842., 2.123622*^6, 56.111, 0.551, 22007., 
  0.581, 0.032, 31.5, "people tested", "", "", "", "", "", "", "", "", "", 
  39.81, 3.7846605*^7, 124.027, 41.8, 16.763, 10.202, 27216.445, "", 227.331, 
  5.91, 23.3, 33.1, "", 6.62, 78.73, 0.88}, {"POL", "Europe", "Poland", 
  "2020-08-10", 52410., 619., 705.857, 1809., 2., 11., 1384.801, 16.355, 
  18.65, 47.798, 0.053, 0.291, 1.13, "", "", 1929., 50.969, "", "", "", "", 
  14399., 2.138021*^6, 56.492, 0.38, 22483., 0.594, 0.031, 31.9, 
  "people tested", "", "", "", "", "", "", "", "", "", 39.81, 3.7846605*^7, 
  124.027, 41.8, 16.763, 10.202, 27216.445, "", 227.331, 5.91, 23.3, 33.1, 
  "", 6.62, 78.73, 0.88}, {"POL", "Europe", "Poland", "2020-08-11", 52961., 
  551., 687.429, 1821., 12., 11.857, 1399.359, 14.559, 18.164, 48.115, 0.317, 
  0.313, 1.11, "", "", 1985., 52.449, "", "", "", "", 20511., 2.158532*^6, 
  57.034, 0.542, 22715., 0.6, 0.03, 33., "people tested", "", "", "", "", "", 
  "", "", "", "", 39.81, 3.7846605*^7, 124.027, 41.8, 16.763, 10.202, 
  27216.445, "", 227.331, 5.91, 23.3, 33.1, "", 6.62, 78.73, 0.88}, 
 {"POL", "Europe", "Poland", "2020-08-12", 53676., 715., 698.143, 1830., 9., 
  10.571, 1418.251, 18.892, 18.447, 48.353, 0.238, 0.279, 1.1, "", "", 2021., 
  53.4, "", "", "", "", 23495., 2.182027*^6, 57.654, 0.621, 22011., 0.582, 
  0.032, 31.5, "people tested", "", "", "", "", "", "", "", "", "", 39.81, 
  3.7846605*^7, 124.027, 41.8, 16.763, 10.202, 27216.445, "", 227.331, 5.91, 
  23.3, 33.1, "", 6.62, 78.73, 0.88}, {"POL", "Europe", "Poland", 
  "2020-08-13", 54487., 811., 710.286, 1844., 14., 10., 1439.68, 21.429, 
  18.767, 48.723, 0.37, 0.264, 1.09, "", "", 2059., 54.404, "", "", "", "", 
  25177., 2.207204*^6, 58.32, 0.665, 22568., 0.596, 0.031, 31.8, 
  "people tested", "", "", "", "", "", "", "", "", "", 39.81, 3.7846605*^7, 
  124.027, 41.8, 16.763, 10.202, 27216.445, "", 227.331, 5.91, 23.3, 33.1, 
  "", 6.62, 78.73, 0.88}, {"POL", "Europe", "Poland", "2020-08-14", 55319., 
  832., 713.571, 1858., 14., 10.143, 1461.663, 21.983, 18.854, 49.093, 0.37, 
  0.268, 1.07, "", "", 2040., 53.902, "", "", "", "", 25792., 2.232996*^6, 
  59.001, 0.681, 22646., 0.598, 0.032, 31.7, "people tested", "", "", "", "", 
  "", "", "", "", "", 39.81, 3.7846605*^7, 124.027, 41.8, 16.763, 10.202, 
  27216.445, "", 227.331, 5.91, 23.3, 33.1, "", 6.62, 78.73, 0.88}, 
 {"POL", "Europe", "Poland", "2020-08-15", 56090., 771., 703.286, 1869., 11., 
  9.857, 1482.035, 20.372, 18.583, 49.384, 0.291, 0.26, 1.06, "", "", 2028., 
  53.585, "", "", "", "", 23730., 2.256726*^6, 59.628, 0.627, 21992., 0.581, 
  0.032, 31.3, "people tested", "", "", "", "", "", "", "", "", "", 39.81, 
  3.7846605*^7, 124.027, 41.8, 16.763, 10.202, 27216.445, "", 227.331, 5.91, 
  23.3, 33.1, "", 6.62, 78.73, 0.88}, {"POL", "Europe", "Poland", 
  "2020-08-16", 56684., 594., 699., 1877., 8., 10., 1497.73, 15.695, 18.469, 
  49.595, 0.211, 0.264, 1.05, "", "", 2035., 53.77, "", "", "", "", 16004., 
  2.27273*^6, 60.051, 0.423, 21301., 0.563, 0.033, 30.5, "people tested", "", 
  "", "", "", "", "", "", "", "", 39.81, 3.7846605*^7, 124.027, 41.8, 16.763, 
  10.202, 27216.445, "", 227.331, 5.91, 23.3, 33.1, "", 6.62, 78.73, 0.88}, 
 {"POL", "Europe", "Poland", "2020-08-17", 57279., 595., 695.571, 1885., 8., 
  10.857, 1513.451, 15.721, 18.379, 49.806, 0.211, 0.287, 1.05, "", "", 
  2040., 53.902, "", "", "", "", 12778., 2.285508*^6, 60.389, 0.338, 21070., 
  0.557, 0.033, 30.3, "people tested", "", "", "", "", "", "", "", "", "", 
  39.81, 3.7846605*^7, 124.027, 41.8, 16.763, 10.202, 27216.445, "", 227.331, 
  5.91, 23.3, 33.1, "", 6.62, 78.73, 0.88}, {"POL", "Europe", "Poland", 
  "2020-08-18", 57876., 597., 702.143, 1896., 11., 10.714, 1529.226, 15.774, 
  18.552, 50.097, 0.291, 0.283, 1.05, "", "", 2057., 54.351, "", "", "", "", 
  19884., 2.305392*^6, 60.914, 0.525, 20980., 0.554, 0.033, 29.9, 
  "people tested", "", "", "", "", "", "", "", "", "", 39.81, 3.7846605*^7, 
  124.027, 41.8, 16.763, 10.202, 27216.445, "", 227.331, 5.91, 23.3, 33.1, 
  "", 6.62, 78.73, 0.88}, {"POL", "Europe", "Poland", "2020-08-19", 58611., 
  735., 705., 1913., 17., 11.857, 1548.646, 19.421, 18.628, 50.546, 0.449, 
  0.313, 1.05, "", "", 2097., 55.408, "", "", "", "", 27734., 2.333126*^6, 
  61.647, 0.733, 21586., 0.57, 0.033, 30.6, "people tested", "", "", "", "", 
  "", "", "", "", "", 39.81, 3.7846605*^7, 124.027, 41.8, 16.763, 10.202, 
  27216.445, "", 227.331, 5.91, 23.3, 33.1, "", 6.62, 78.73, 0.88}, 
 {"POL", "Europe", "Poland", "2020-08-20", 59378., 767., 698.714, 1925., 12., 
  11.571, 1568.912, 20.266, 18.462, 50.863, 0.317, 0.306, 1.05, "", "", 
  2110., 55.751, "", "", "", "", 24646., 2.357772*^6, 62.298, 0.651, 21510., 
  0.568, 0.032, 30.8, "people tested", "", "", "", "", "", "", "", "", "", 
  39.81, 3.7846605*^7, 124.027, 41.8, 16.763, 10.202, 27216.445, "", 227.331, 
  5.91, 23.3, 33.1, "", 6.62, 78.73, 0.88}, {"POL", "Europe", "Poland", 
  "2020-08-21", 60281., 903., 708.857, 1938., 13., 11.429, 1592.772, 23.859, 
  18.73, 51.207, 0.343, 0.302, 1.06, "", "", 2151., 56.835, "", "", "", "", 
  28666., 2.386438*^6, 63.056, 0.757, 21920., 0.579, 0.032, 30.9, 
  "people tested", "", "", "", "", "", "", "", "", "", 39.81, 3.7846605*^7, 
  124.027, 41.8, 16.763, 10.202, 27216.445, "", 227.331, 5.91, 23.3, 33.1, 
  "", 6.62, 78.73, 0.88}, {"POL", "Europe", "Poland", "2020-08-22", 61181., 
  900., 727.286, 1951., 13., 11.714, 1616.552, 23.78, 19.217, 51.55, 0.343, 
  0.31, 1.05, "", "", 2189., 57.839, "", "", "", "", 24793., 2.411231*^6, 
  63.711, 0.655, 22072., 0.583, 0.033, 30.3, "people tested", "", "", "", "", 
  "", "", "", "", "", 39.81, 3.7846605*^7, 124.027, 41.8, 16.763, 10.202, 
  27216.445, "", 227.331, 5.91, 23.3, 33.1, "", 6.62, 78.73, 0.88}, 
 {"POL", "Europe", "Poland", "2020-08-23", 61762., 581., 725.429, 1955., 4., 
  11.143, 1631.903, 15.351, 19.168, 51.656, 0.106, 0.294, 1.04, "", "", 
  2195., 57.997, "", "", "", "", 18983., 2.430214*^6, 64.212, 0.502, 22498., 
  0.594, 0.032, 31., "people tested", "", "", "", "", "", "", "", "", "", 
  39.81, 3.7846605*^7, 124.027, 41.8, 16.763, 10.202, 27216.445, "", 227.331, 
  5.91, 23.3, 33.1, "", 6.62, 78.73, 0.88}, {"POL", "Europe", "Poland", 
  "2020-08-24", 62310., 548., 718.714, 1960., 5., 10.714, 1646.383, 14.48, 
  18.99, 51.788, 0.132, 0.283, 1.04, "", "", 2207., 58.314, "", "", "", "", 
  15332., 2.445546*^6, 64.617, 0.405, 22863., 0.604, 0.031, 31.8, 
  "people tested", "", "", "", "", "", "", "", "", "", 39.81, 3.7846605*^7, 
  124.027, 41.8, 16.763, 10.202, 27216.445, "", 227.331, 5.91, 23.3, 33.1, 
  "", 6.62, 78.73, 0.88}, {"POL", "Europe", "Poland", "2020-08-25", 63073., 
  763., 742.429, 1977., 17., 11.571, 1666.543, 20.16, 19.617, 52.237, 0.449, 
  0.306, 1.04, "", "", 2167., 57.257, "", "", "", "", 21982., 2.467528*^6, 
  65.198, 0.581, 23162., 0.612, 0.032, 31.2, "people tested", "", "", "", "", 
  "", "", "", "", "", 39.81, 3.7846605*^7, 124.027, 41.8, 16.763, 10.202, 
  27216.445, "", 227.331, 5.91, 23.3, 33.1, "", 6.62, 78.73, 0.88}, 
 {"POL", "Europe", "Poland", "2020-08-26", 63802., 729., 741.571, 1994., 17., 
  11.571, 1685.805, 19.262, 19.594, 52.686, 0.449, 0.306, 1.02, "", "", 
  2170., 57.337, "", "", "", "", 28311., 2.495839*^6, 65.946, 0.748, 23245., 
  0.614, 0.032, 31.3, "people tested", "", "", "", "", "", "", "", "", "", 
  39.81, 3.7846605*^7, 124.027, 41.8, 16.763, 10.202, 27216.445, "", 227.331, 
  5.91, 23.3, 33.1, "", 6.62, 78.73, 0.88}, {"POL", "Europe", "Poland", 
  "2020-08-27", 64689., 887., 758.714, 2010., 16., 12.143, 1709.242, 23.437, 
  20.047, 53.109, 0.423, 0.321, 1., "", "", 2185., 57.733, "", "", "", "", 
  27110., 2.522949*^6, 66.662, 0.716, 23597., 0.623, 0.032, 31.1, 
  "people tested", "", "", "", "", "", "", "", "", "", 39.81, 3.7846605*^7, 
  124.027, 41.8, 16.763, 10.202, 27216.445, "", 227.331, 5.91, 23.3, 33.1, 
  "", 6.62, 78.73, 0.88}, {"POL", "Europe", "Poland", "2020-08-28", 65480., 
  791., 742.714, 2018., 8., 11.429, 1730.142, 20.9, 19.624, 53.321, 0.211, 
  0.302, 0.97, "", "", 2221., 58.684, "", "", "", "", 24782., 2.547731*^6, 
  67.317, 0.655, 23042., 0.609, 0.032, 31., "people tested", "", "", "", "", 
  "", "", "", "", "", 39.81, 3.7846605*^7, 124.027, 41.8, 16.763, 10.202, 
  27216.445, "", 227.331, 5.91, 23.3, 33.1, "", 6.62, 78.73, 0.88}, 
 {"POL", "Europe", "Poland", "2020-08-29", 66239., 759., 722.571, 2032., 14., 
  11.571, 1750.197, 20.055, 19.092, 53.69, 0.37, 0.306, 0.95, "", "", 2237., 
  59.107, "", "", "", "", 21075., 2.568806*^6, 67.874, 0.557, 22511., 0.595, 
  0.032, 31.2, "people tested", "", "", "", "", "", "", "", "", "", 39.81, 
  3.7846605*^7, 124.027, 41.8, 16.763, 10.202, 27216.445, "", 227.331, 5.91, 
  23.3, 33.1, "", 6.62, 78.73, 0.88}, {"POL", "Europe", "Poland", 
  "2020-08-30", 66870., 631., 729.714, 2033., 1., 11.143, 1766.869, 16.673, 
  19.281, 53.717, 0.026, 0.294, 0.94, "", "", 2242., 59.239, "", "", "", "", 
  18753., 2.587559*^6, 68.37, 0.496, 22478., 0.594, 0.032, 30.8, 
  "people tested", "", "", "", "", "", "", "", "", "", 39.81, 3.7846605*^7, 
  124.027, 41.8, 16.763, 10.202, 27216.445, "", 227.331, 5.91, 23.3, 33.1, 
  "", 6.62, 78.73, 0.88}, {"POL", "Europe", "Poland", "2020-08-31", 67372., 
  502., 723.143, 2039., 6., 11.286, 1780.133, 13.264, 19.107, 53.875, 0.159, 
  0.298, 0.92, "", "", 2249., 59.424, "", "", "", "", 12010., 2.599569*^6, 
  68.687, 0.317, 22003., 0.581, 0.033, 30.4, "people tested", "", "", "", "", 
  "", "", "", "", "", 39.81, 3.7846605*^7, 124.027, 41.8, 16.763, 10.202, 
  27216.445, "", 227.331, 5.91, 23.3, 33.1, "", 6.62, 78.73, 0.88}, 
 {"POL", "Europe", "Poland", "2020-09-01", 67922., 550., 692.714, 2058., 19., 
  11.571, 1794.666, 14.532, 18.303, 54.377, 0.502, 0.306, 0.89, "", "", 
  2138., 56.491, "", "", "", "", 28703., 2.628272*^6, 69.445, 0.758, 22963., 
  0.607, 0.03, 33.1, "people tested", "", "", "", "", "", "", "", "", "", 
  36.11, 3.7846605*^7, 124.027, 41.8, 16.763, 10.202, 27216.445, "", 227.331, 
  5.91, 23.3, 33.1, "", 6.62, 78.73, 0.88}, {"POL", "Europe", "Poland", 
  "2020-09-02", 68517., 595., 673.571, 2078., 20., 12., 1810.387, 15.721, 
  17.797, 54.906, 0.528, 0.317, 0.87, "", "", 2168., 57.284, "", "", "", "", 
  24354., 2.652626*^6, 70.089, 0.643, 22398., 0.592, 0.03, 33.3, 
  "people tested", "", "", "", "", "", "", "", "", "", 36.11, 3.7846605*^7, 
  124.027, 41.8, 16.763, 10.202, 27216.445, "", 227.331, 5.91, 23.3, 33.1, 
  "", 6.62, 78.73, 0.88}, {"POL", "Europe", "Poland", "2020-09-03", 69129., 
  612., 634.286, 2092., 14., 11.714, 1826.557, 16.171, 16.759, 55.276, 0.37, 
  0.31, 0.85, "", "", 2170., 57.337, "", "", "", "", 23972., 2.676598*^6, 
  70.722, 0.633, 21950., 0.58, 0.029, 34.6, "people tested", "", "", "", "", 
  "", "", "", "", "", 36.11, 3.7846605*^7, 124.027, 41.8, 16.763, 10.202, 
  27216.445, "", 227.331, 5.91, 23.3, 33.1, "", 6.62, 78.73, 0.88}, 
 {"POL", "Europe", "Poland", "2020-09-04", 69820., 691., 620., 2100., 8., 
  11.714, 1844.815, 18.258, 16.382, 55.487, 0.211, 0.31, 0.84, "", "", 2179., 
  57.575, "", "", "", "", 21745., 2.698343*^6, 71.297, 0.575, 21516., 0.569, 
  0.029, 34.7, "people tested", "", "", "", "", "", "", "", "", "", 36.11, 
  3.7846605*^7, 124.027, 41.8, 16.763, 10.202, 27216.445, "", 227.331, 5.91, 
  23.3, 33.1, "", 6.62, 78.73, 0.88}, {"POL", "Europe", "Poland", 
  "2020-09-05", 70387., 567., 592.571, 2113., 13., 11.571, 1859.797, 14.982, 
  15.657, 55.831, 0.343, 0.306, 0.83, "", "", 2090., 55.223, "", "", "", "", 
  24819., 2.723162*^6, 71.953, 0.656, 22051., 0.583, 0.027, 37.2, 
  "people tested", "", "", "", "", "", "", "", "", "", 36.11, 3.7846605*^7, 
  124.027, 41.8, 16.763, 10.202, 27216.445, "", 227.331, 5.91, 23.3, 33.1, 
  "", 6.62, 78.73, 0.88}, {"POL", "Europe", "Poland", "2020-09-06", 70824., 
  437., 564.857, 2120., 7., 12.429, 1871.344, 11.547, 14.925, 56.016, 0.185, 
  0.328, 0.83, "", "", 2091., 55.249, "", "", "", "", 18226., 2.741388*^6, 
  72.434, 0.482, 21976., 0.581, 0.026, 38.9, "people tested", "", "", "", "", 
  "", "", "", "", "", 36.11, 3.7846605*^7, 124.027, 41.8, 16.763, 10.202, 
  27216.445, "", 227.331, 5.91, 23.3, 33.1, "", 6.62, 78.73, 0.88}, 
 {"POL", "Europe", "Poland", "2020-09-07", 71126., 302., 536.286, 2124., 4., 
  12.143, 1879.323, 7.98, 14.17, 56.121, 0.106, 0.321, 0.83, "", "", 2113., 
  55.831, "", "", "", "", 10025., 2.751413*^6, 72.699, 0.265, 21692., 0.573, 
  0.025, 40.4, "people tested", "", "", "", "", "", "", "", "", "", 36.11, 
  3.7846605*^7, 124.027, 41.8, 16.763, 10.202, 27216.445, "", 227.331, 5.91, 
  23.3, 33.1, "", 6.62, 78.73, 0.88}, {"POL", "Europe", "Poland", 
  "2020-09-08", 71526., 400., 514.857, 2136., 12., 11.143, 1889.892, 10.569, 
  13.604, 56.438, 0.317, 0.294, 0.84, "", "", 2042., 53.955, "", "", "", "", 
  18195., 2.769608*^6, 73.18, 0.481, 20191., 0.533, 0.025, 39.2, 
  "people tested", "", "", "", "", "", "", "", "", "", 36.11, 3.7846605*^7, 
  124.027, 41.8, 16.763, 10.202, 27216.445, "", 227.331, 5.91, 23.3, 33.1, 
  "", 6.62, 78.73, 0.88}, {"POL", "Europe", "Poland", "2020-09-09", 71947., 
  421., 490., 2147., 11., 9.857, 1901.016, 11.124, 12.947, 56.729, 0.291, 
  0.26, 0.86, "", "", 2070., 54.694, "", "", "", "", 22779., 2.792387*^6, 
  73.782, 0.602, 19966., 0.528, 0.025, 40.7, "people tested", "", "", "", "", 
  "", "", "", "", "", 36.11, 3.7846605*^7, 124.027, 41.8, 16.763, 10.202, 
  27216.445, "", 227.331, 5.91, 23.3, 33.1, "", 6.62, 78.73, 0.88}, 
 {"POL", "Europe", "Poland", "2020-09-10", 72453., 506., 474.857, 2159., 12., 
  9.571, 1914.386, 13.37, 12.547, 57.046, 0.317, 0.253, 0.89, "", "", 1924., 
  50.837, "", "", "", "", 18014., 2.810401*^6, 74.258, 0.476, 19115., 0.505, 
  0.025, 40.3, "people tested", "", "", "", "", "", "", "", "", "", 36.11, 
  3.7846605*^7, 124.027, 41.8, 16.763, 10.202, 27216.445, "", 227.331, 5.91, 
  23.3, 33.1, "", 6.62, 78.73, 0.88}, {"POL", "Europe", "Poland", 
  "2020-09-11", 73047., 594., 461., 2169., 10., 9.857, 1930.081, 15.695, 
  12.181, 57.31, 0.264, 0.26, 0.94, "", "", 1957., 51.709, "", "", "", "", 
  18715., 2.829116*^6, 74.752, 0.494, 18682., 0.494, 0.025, 40.5, 
  "people tested", "", "", "", "", "", "", "", "", "", 36.11, 3.7846605*^7, 
  124.027, 41.8, 16.763, 10.202, 27216.445, "", 227.331, 5.91, 23.3, 33.1, 
  "", 6.62, 78.73, 0.88}, {"POL", "Europe", "Poland", "2020-09-12", 73650., 
  603., 466.143, 2182., 13., 9.857, 1946.013, 15.933, 12.317, 57.654, 0.343, 
  0.26, 0.98, "", "", 1946., 51.418, "", "", "", "", 20291., 2.849407*^6, 
  75.288, 0.536, 18035., 0.477, 0.026, 38.7, "people tested", "", "", "", "", 
  "", "", "", "", "", 36.11, 3.7846605*^7, 124.027, 41.8, 16.763, 10.202, 
  27216.445, "", 227.331, 5.91, 23.3, 33.1, "", 6.62, 78.73, 0.88}, 
 {"POL", "Europe", "Poland", "2020-09-13", 74152., 502., 475.429, 2188., 6., 
  9.714, 1959.277, 13.264, 12.562, 57.812, 0.159, 0.257, 1.03, "", "", 1961., 
  51.814, "", "", "", "", 14159., 2.863566*^6, 75.662, 0.374, 17454., 0.461, 
  0.027, 36.7, "people tested", "", "", "", "", "", "", "", "", "", 36.11, 
  3.7846605*^7, 124.027, 41.8, 16.763, 10.202, 27216.445, "", 227.331, 5.91, 
  23.3, 33.1, "", 6.62, 78.73, 0.88}, {"POL", "Europe", "Poland", 
  "2020-09-14", 74529., 377., 486.143, 2203., 15., 11.286, 1969.239, 9.961, 
  12.845, 58.209, 0.396, 0.298, 1.09, "", "", 1972., 52.105, "", "", "", "", 
  12109., 2.875675*^6, 75.982, 0.32, 17752., 0.469, 0.027, 36.5, 
  "people tested", "", "", "", "", "", "", "", "", "", 36.11, 3.7846605*^7, 
  124.027, 41.8, 16.763, 10.202, 27216.445, "", 227.331, 5.91, 23.3, 33.1, 
  "", 6.62, 78.73, 0.88}, {"POL", "Europe", "Poland", "2020-09-15", 75134., 
  605., 515.429, 2227., 24., 13., 1985.224, 15.986, 13.619, 58.843, 0.634, 
  0.343, 1.15, "", "", 1996., 52.739, "", "", "", "", 17925., 2.8936*^6, 
  76.456, 0.474, 17713., 0.468, 0.029, 34.4, "people tested", "", "", "", "", 
  "", "", "", "", "", 36.11, 3.7846605*^7, 124.027, 41.8, 16.763, 10.202, 
  27216.445, "", 227.331, 5.91, 23.3, 33.1, "", 6.62, 78.73, 0.88}, 
 {"POL", "Europe", "Poland", "2020-09-16", 75734., 600., 541., 2237., 10., 
  12.857, 2001.078, 15.853, 14.295, 59.107, 0.264, 0.34, 1.19, "", "", 2007., 
  53.03, "", "", "", "", 21367., 2.914967*^6, 77.021, 0.565, 17511., 0.463, 
  0.031, 32.4, "people tested", "", "", "", "", "", "", "", "", "", 36.11, 
  3.7846605*^7, 124.027, 41.8, 16.763, 10.202, 27216.445, "", 227.331, 5.91, 
  23.3, 33.1, "", 6.62, 78.73, 0.88}, {"POL", "Europe", "Poland", 
  "2020-09-17", 76571., 837., 588.286, 2253., 16., 13.429, 2023.193, 22.116, 
  15.544, 59.53, 0.423, 0.355, 1.23, "", "", 1917., 50.652, "", "", "", "", 
  21873., 2.93684*^6, 77.599, 0.578, 18063., 0.477, 0.033, 30.7, 
  "people tested", "", "", "", "", "", "", "", "", "", 36.11, 3.7846605*^7, 
  124.027, 41.8, 16.763, 10.202, 27216.445, "", 227.331, 5.91, 23.3, 33.1, 
  "", 6.62, 78.73, 0.88}, {"POL", "Europe", "Poland", "2020-09-18", 77328., 
  757., 611.571, 2270., 17., 14.429, 2043.195, 20.002, 16.159, 59.979, 0.449, 
  0.381, 1.26, "", "", 1925., 50.863, "", "", "", "", 20190., 2.95703*^6, 
  78.132, 0.533, 18273., 0.483, 0.033, 29.9, "people tested", "", "", "", "", 
  "", "", "", "", "", 23.15, 3.7846605*^7, 124.027, 41.8, 16.763, 10.202, 
  27216.445, "", 227.331, 5.91, 23.3, 33.1, "", 6.62, 78.73, 0.88}, 
 {"POL", "Europe", "Poland", "2020-09-19", 78330., 1002., 668.571, 2282., 
  12., 14.286, 2069.67, 26.475, 17.665, 60.296, 0.317, 0.377, 1.31, "", "", 
  1977., 52.237, "", "", "", "", 19497., 2.976527*^6, 78.647, 0.515, 18160., 
  0.48, 0.037, 27.2, "people tested", "", "", "", "", "", "", "", "", "", 
  23.15, 3.7846605*^7, 124.027, 41.8, 16.763, 10.202, 27216.445, "", 227.331, 
  5.91, 23.3, 33.1, "", 6.62, 78.73, 0.88}, {"POL", "Europe", "Poland", 
  "2020-09-20", 79240., 910., 726.857, 2293., 11., 15., 2093.715, 24.044, 
  19.205, 60.587, 0.291, 0.396, 1.34, "", "", 1985., 52.449, "", "", "", "", 
  18604., 2.995131*^6, 79.139, 0.492, 18795., 0.497, 0.039, 25.9, 
  "people tested", "", "", "", "", "", "", "", "", "", 23.15, 3.7846605*^7, 
  124.027, 41.8, 16.763, 10.202, 27216.445, "", 227.331, 5.91, 23.3, 33.1, 
  "", 6.62, 78.73, 0.88}, {"POL", "Europe", "Poland", "2020-09-21", 79988., 
  748., 779.857, 2298., 5., 13.571, 2113.479, 19.764, 20.606, 60.719, 0.132, 
  0.359, 1.35, "", "", 1979., 52.29, "", "", "", "", 11842., 3.006973*^6, 
  79.452, 0.313, 18757., 0.496, 0.042, 24.1, "people tested", "", "", "", "", 
  "", "", "", "", "", 23.15, 3.7846605*^7, 124.027, 41.8, 16.763, 10.202, 
  27216.445, "", 227.331, 5.91, 23.3, 33.1, "", 6.62, 78.73, 0.88}, 
 {"POL", "Europe", "Poland", "2020-09-22", 80699., 711., 795., 2316., 18., 
  12.714, 2132.265, 18.786, 21.006, 61.194, 0.476, 0.336, 1.36, "", "", "", 
  "", "", "", "", "", 20145., 3.027118*^6, 79.984, 0.532, 19074., 0.504, 
  0.042, 24., "people tested", "", "", "", "", "", "", "", "", "", 23.15, 
  3.7846605*^7, 124.027, 41.8, 16.763, 10.202, 27216.445, "", 227.331, 5.91, 
  23.3, 33.1, "", 6.62, 78.73, 0.88}, {"POL", "Europe", "Poland", 
  "2020-09-23", 81673., 974., 848.429, 2344., 28., 15.286, 2158.001, 25.735, 
  22.418, 61.934, 0.74, 0.404, 1.39, "", "", 1971., 52.079, "", "", "", "", 
  21230., 3.048348*^6, 80.545, 0.561, 19054., 0.503, 0.045, 22.5, 
  "people tested", "", "", "", "", "", "", "", "", "", 23.15, 3.7846605*^7, 
  124.027, 41.8, 16.763, 10.202, 27216.445, "", 227.331, 5.91, 23.3, 33.1, 
  "", 6.62, 78.73, 0.88}, {"POL", "Europe", "Poland", "2020-09-24", 82809., 
  1136., 891.143, 2369., 25., 16.571, 2188.017, 30.016, 23.546, 62.595, 
  0.661, 0.438, 1.43, "", "", 1964., 51.894, "", "", "", "", 23370., 
  3.071718*^6, 81.162, 0.617, 19268., 0.509, 0.046, 21.6, "people tested", 
  "", "", "", "", "", "", "", "", "", 23.15, 3.7846605*^7, 124.027, 41.8, 
  16.763, 10.202, 27216.445, "", 227.331, 5.91, 23.3, 33.1, "", 6.62, 78.73, 
  0.88}, {"POL", "Europe", "Poland", "2020-09-25", 84396., 1587., 1009.714, 
  2392., 23., 17.429, 2229.949, 41.932, 26.679, 63.202, 0.608, 0.461, 1.47, 
  "", "", 1995., 52.713, "", "", "", "", 23655., 3.095373*^6, 81.787, 0.625, 
  19763., 0.522, 0.051, 19.6, "people tested", "", "", "", "", "", "", "", 
  "", "", 23.15, 3.7846605*^7, 124.027, 41.8, 16.763, 10.202, 27216.445, "", 
  227.331, 5.91, 23.3, 33.1, "", 6.62, 78.73, 0.88}, 
 {"POL", "Europe", "Poland", "2020-09-26", 85980., 1584., 1092.857, 2424., 
  32., 20.286, 2271.802, 41.853, 28.876, 64.048, 0.846, 0.536, 1.48, "", "", 
  2134., 56.386, "", "", "", "", 22394., 3.117767*^6, 82.379, 0.592, 20177., 
  0.533, 0.054, 18.5, "people tested", "", "", "", "", "", "", "", "", "", 
  23.15, 3.7846605*^7, 124.027, 41.8, 16.763, 10.202, 27216.445, "", 227.331, 
  5.91, 23.3, 33.1, "", 6.62, 78.73, 0.88}, {"POL", "Europe", "Poland", 
  "2020-09-27", 87330., 1350., 1155.714, 2432., 8., 19.857, 2307.472, 35.67, 
  30.537, 64.259, 0.211, 0.525, 1.48, "", "", 2223., 58.737, "", "", "", "", 
  18530., 3.136297*^6, 82.869, 0.49, 20167., 0.533, 0.057, 17.4, 
  "people tested", "", "", "", "", "", "", "", "", "", 23.15, 3.7846605*^7, 
  124.027, 41.8, 16.763, 10.202, 27216.445, "", 227.331, 5.91, 23.3, 33.1, 
  "", 6.62, 78.73, 0.88}, {"POL", "Europe", "Poland", "2020-09-28", 88636., 
  1306., 1235.429, 2447., 15., 21.286, 2341.98, 34.508, 32.643, 64.656, 
  0.396, 0.562, 1.48, "", "", 2305., 60.904, "", "", "", "", 12904., 
  3.149201*^6, 83.21, 0.341, 20318., 0.537, 0.061, 16.4, "people tested", "", 
  "", "", "", "", "", "", "", "", 23.15, 3.7846605*^7, 124.027, 41.8, 16.763, 
  10.202, 27216.445, "", 227.331, 5.91, 23.3, 33.1, "", 6.62, 78.73, 0.88}, 
 {"POL", "Europe", "Poland", "2020-09-29", 89962., 1326., 1323.286, 2483., 
  36., 23.857, 2377.016, 35.036, 34.964, 65.607, 0.951, 0.63, 1.47, "", "", 
  2399., 63.387, "", "", "", "", 22361., 3.171562*^6, 83.8, 0.591, 20635., 
  0.545, 0.064, 15.6, "people tested", "", "", "", "", "", "", "", "", "", 
  23.15, 3.7846605*^7, 124.027, 41.8, 16.763, 10.202, 27216.445, "", 227.331, 
  5.91, 23.3, 33.1, "", 6.62, 78.73, 0.88}, {"POL", "Europe", "Poland", 
  "2020-09-30", 91514., 1552., 1405.857, 2513., 30., 24.143, 2418.024, 
  41.008, 37.146, 66.4, 0.793, 0.638, 1.47, "", "", 2481., 65.554, "", "", 
  "", "", 26074., 3.197636*^6, 84.489, 0.689, 21327., 0.564, 0.066, 15.2, 
  "people tested", "", "", "", "", "", "", "", "", "", 23.15, 3.7846605*^7, 
  124.027, 41.8, 16.763, 10.202, 27216.445, "", 227.331, 5.91, 23.3, 33.1, 
  "", 6.62, 78.73, 0.88}, {"POL", "Europe", "Poland", "2020-10-01", 93481., 
  1967., 1524.571, 2543., 30., 24.857, 2469.997, 51.973, 40.283, 67.192, 
  0.793, 0.657, 1.48, "", "", 2560., 67.641, "", "", "", "", 28959., 
  3.226595*^6, 85.255, 0.765, 22125., 0.585, 0.069, 14.5, "people tested", 
  "", "", "", "", "", "", "", "", "", 23.15, 3.7846605*^7, 124.027, 41.8, 
  16.763, 10.202, 27216.445, "", 227.331, 5.91, 23.3, 33.1, "", 6.62, 78.73, 
  0.88}, {"POL", "Europe", "Poland", "2020-10-02", 95773., 2292., 1625.286, 
  2570., 27., 25.429, 2530.557, 60.56, 42.944, 67.906, 0.713, 0.672, 1.49, 
  "", "", 2702., 71.393, "", "", "", "", 26500., 3.253095*^6, 85.955, 0.7, 
  22532., 0.595, 0.072, 13.9, "people tested", "", "", "", "", "", "", "", 
  "", "", 23.15, 3.7846605*^7, 124.027, 41.8, 16.763, 10.202, 27216.445, "", 
  227.331, 5.91, 23.3, 33.1, "", 6.62, 78.73, 0.88}, 
 {"POL", "Europe", "Poland", "2020-10-03", 98140., 2367., 1737.143, 2604., 
  34., 25.714, 2593.099, 62.542, 45.9, 68.804, 0.898, 0.679, 1.51, "", "", 
  2850., 75.304, "", "", "", "", 29446., 3.282541*^6, 86.733, 0.778, 23539., 
  0.622, 0.074, 13.6, "people tested", "", "", "", "", "", "", "", "", "", 
  23.15, 3.7846605*^7, 124.027, 41.8, 16.763, 10.202, 27216.445, "", 227.331, 
  5.91, 23.3, 33.1, "", 6.62, 78.73, 0.88}, {"POL", "Europe", "Poland", 
  "2020-10-04", 100074., 1934., 1820.571, 2630., 26., 28.286, 2644.2, 51.101, 
  48.104, 69.491, 0.687, 0.747, 1.53, "", "", 2977., 78.66, "", "", "", "", 
  25254., 3.307795*^6, 87.4, 0.667, 24500., 0.647, 0.074, 13.5, 
  "people tested", "", "", "", "", "", "", "", "", "", 23.15, 3.7846605*^7, 
  124.027, 41.8, 16.763, 10.202, 27216.445, "", 227.331, 5.91, 23.3, 33.1, 
  "", 6.62, 78.73, 0.88}, {"POL", "Europe", "Poland", "2020-10-05", 102080., 
  2006., 1920.571, 2659., 29., 30.286, 2697.204, 53.003, 50.746, 70.257, 
  0.766, 0.8, 1.57, "", "", 3158., 83.442, "", "", "", "", 17718., 
  3.325513*^6, 87.868, 0.468, 25187., 0.666, 0.076, 13.1, "people tested", 
  "", "", "", "", "", "", "", "", "", 23.15, 3.7846605*^7, 124.027, 41.8, 
  16.763, 10.202, 27216.445, "", 227.331, 5.91, 23.3, 33.1, "", 6.62, 78.73, 
  0.88}, {"POL", "Europe", "Poland", "2020-10-06", 104316., 2236., 2050.571, 
  2717., 58., 33.429, 2756.284, 59.081, 54.181, 71.79, 1.533, 0.883, 1.61, 
  "", "", 3719., 98.265, "", "", "", "", 23296., 3.348809*^6, 88.484, 0.616, 
  25321., 0.669, 0.081, 12.3, "people tested", "", "", "", "", "", "", "", 
  "", "", 23.15, 3.7846605*^7, 124.027, 41.8, 16.763, 10.202, 27216.445, "", 
  227.331, 5.91, 23.3, 33.1, "", 6.62, 78.73, 0.88}, 
 {"POL", "Europe", "Poland", "2020-10-07", 107319., 3003., 2257.857, 2792., 
  75., 39.857, 2835.631, 79.347, 59.658, 73.771, 1.982, 1.053, 1.66, "", "", 
  4000., 105.69, "", "", "", "", 32418., 3.381227*^6, 89.34, 0.857, 26227., 
  0.693, 0.086, 11.6, "people tested", "", "", "", "", "", "", "", "", "", 
  23.15, 3.7846605*^7, 124.027, 41.8, 16.763, 10.202, 27216.445, "", 227.331, 
  5.91, 23.3, 33.1, "", 6.62, 78.73, 0.88}, {"POL", "Europe", "Poland", 
  "2020-10-08", 111599., 4280., 2588.286, 2867., 75., 46.286, 2948.719, 
  113.088, 68.389, 75.753, 1.982, 1.223, 1.71, "", "", 4138., 109.336, "", 
  "", "", "", 42748., 3.423975*^6, 90.47, 1.13, 28197., 0.745, 0.092, 10.9, 
  "people tested", "", "", "", "", "", "", "", "", "", 23.15, 3.7846605*^7, 
  124.027, 41.8, 16.763, 10.202, 27216.445, "", 227.331, 5.91, 23.3, 33.1, 
  "", 6.62, 78.73, 0.88}, {"POL", "Europe", "Poland", "2020-10-09", 116338., 
  4739., 2937.857, 2919., 52., 49.857, 3073.935, 125.216, 77.625, 77.127, 
  1.374, 1.317, 1.72, "", "", 4407., 116.444, "", "", "", "", 31036., 
  3.455011*^6, 91.29, 0.82, 28845., 0.762, 0.102, 9.8, "people tested", "", 
  "", "", "", "", "", "", "", "", 23.15, 3.7846605*^7, 124.027, 41.8, 16.763, 
  10.202, 27216.445, "", 227.331, 5.91, 23.3, 33.1, "", 6.62, 78.73, 0.88}, 
 {"POL", "Europe", "Poland", "2020-10-10", 121638., 5300., 3356.857, 2972., 
  53., 52.571, 3213.974, 140.039, 88.696, 78.528, 1.4, 1.389, 1.72, "", "", 
  4725., 124.846, "", "", "", "", 35959., 3.49097*^6, 92.24, 0.95, 29776., 
  0.787, 0.113, 8.9, "people tested", "", "", "", "", "", "", "", "", "", 
  37.04, 3.7846605*^7, 124.027, 41.8, 16.763, 10.202, 27216.445, "", 227.331, 
  5.91, 23.3, 33.1, "", 6.62, 78.73, 0.88}, {"POL", "Europe", "Poland", 
  "2020-10-11", 125816., 4178., 3677.429, 3004., 32., 53.429, 3324.367, 
  110.393, 97.167, 79.373, 0.846, 1.412, 1.7, "", "", 4924., 130.104, "", "", 
  "", "", 30287., 3.521257*^6, 93.04, 0.8, 30495., 0.806, 0.121, 8.3, 
  "people tested", "", "", "", "", "", "", "", "", "", 37.04, 3.7846605*^7, 
  124.027, 41.8, 16.763, 10.202, 27216.445, "", 227.331, 5.91, 23.3, 33.1, 
  "", 6.62, 78.73, 0.88}, {"POL", "Europe", "Poland", "2020-10-12", 130210., 
  4394., 4018.571, 3039., 35., 54.286, 3440.467, 116.1, 106.18, 80.298, 
  0.925, 1.434, 1.7, "", "", 5262., 139.035, "", "", "", "", 24229., 
  3.545486*^6, 93.68, 0.64, 31425., 0.83, 0.128, 7.8, "people tested", "", 
  "", "", "", "", "", "", "", "", 37.04, 3.7846605*^7, 124.027, 41.8, 16.763, 
  10.202, 27216.445, "", 227.331, 5.91, 23.3, 33.1, "", 6.62, 78.73, 0.88}, 
 {"POL", "Europe", "Poland", "2020-10-13", 135278., 5068., 4423.143, 3101., 
  62., 54.857, 3574.376, 133.909, 116.87, 81.936, 1.638, 1.449, 1.69, "", "", 
  5669., 149.789, "", "", "", "", 32381., 3.577867*^6, 94.536, 0.856, 32723., 
  0.865, 0.135, 7.4, "people tested", "", "", "", "", "", "", "", "", "", 
  37.04, 3.7846605*^7, 124.027, 41.8, 16.763, 10.202, 27216.445, "", 227.331, 
  5.91, 23.3, 33.1, "", 6.62, 78.73, 0.88}, {"POL", "Europe", "Poland", 
  "2020-10-14", 141804., 6526., 4926.429, 3217., 116., 60.714, 3746.809, 
  172.433, 130.168, 85.001, 3.065, 1.604, 1.68, "", "", 6084., 160.754, "", 
  "", "", "", 42705., 3.620572*^6, 95.664, 1.128, 34192., 0.903, 0.144, 6.9, 
  "people tested", "", "", "", "", "", "", "", "", "", 37.04, 3.7846605*^7, 
  124.027, 41.8, 16.763, 10.202, 27216.445, "", 227.331, 5.91, 23.3, 33.1, 
  "", 6.62, 78.73, 0.88}, {"POL", "Europe", "Poland", "2020-10-15", 149903., 
  8099., 5472., 3308., 91., 63., 3960.804, 213.995, 144.584, 87.405, 2.404, 
  1.665, 1.67, "", "", 6538., 172.75, "", "", "", "", 62215., 3.682787*^6, 
  97.308, 1.644, 36973., 0.977, 0.148, 6.8, "people tested", "", "", "", "", 
  "", "", "", "", "", 37.04, 3.7846605*^7, 124.027, 41.8, 16.763, 10.202, 
  27216.445, "", 227.331, 5.91, 23.3, 33.1, "", 6.62, 78.73, 0.88}, 
 {"POL", "Europe", "Poland", "2020-10-16", 157608., 7705., 5895.714, 3440., 
  132., 74.429, 4164.389, 203.585, 155.779, 90.893, 3.488, 1.967, 1.65, "", 
  "", 6980., 184.429, "", "", "", "", 49400., 3.732187*^6, 98.614, 1.305, 
  39597., 1.046, 0.149, 6.7, "people tested", "", "", "", "", "", "", "", "", 
  "", 37.04, 3.7846605*^7, 124.027, 41.8, 16.763, 10.202, 27216.445, "", 
  227.331, 5.91, 23.3, 33.1, "", 6.62, 78.73, 0.88}, 
 {"POL", "Europe", "Poland", "2020-10-17", 167230., 9622., 6513.143, 3524., 
  84., 78.857, 4418.626, 254.237, 172.093, 93.113, 2.219, 2.084, 1.64, "", 
  "", 7612., 201.128, "", "", "", "", 47604., 3.779791*^6, 99.871, 1.258, 
  41260., 1.09, 0.158, 6.3, "people tested", "", "", "", "", "", "", "", "", 
  "", 32.87, 3.7846605*^7, 124.027, 41.8, 16.763, 10.202, 27216.445, "", 
  227.331, 5.91, 23.3, 33.1, "", 6.62, 78.73, 0.88}, 
 {"POL", "Europe", "Poland", "2020-10-18", 175766., 8536., 7135.714, 3573., 
  49., 81.286, 4644.168, 225.542, 188.543, 94.407, 1.295, 2.148, 1.62, "", 
  "", 8076., 213.388, "", "", "", "", 34873., 3.814664*^6, 100.793, 0.921, 
  41915., 1.107, 0.17, 5.9, "people tested", "", "", "", "", "", "", "", "", 
  "", 32.87, 3.7846605*^7, 124.027, 41.8, 16.763, 10.202, 27216.445, "", 
  227.331, 5.91, 23.3, 33.1, "", 6.62, 78.73, 0.88}, 
 {"POL", "Europe", "Poland", "2020-10-19", 183248., 7482., 7576.857, 3614., 
  41., 82.143, 4841.861, 197.693, 200.199, 95.491, 1.083, 2.17, 1.59, "", "", 
  8375., 221.288, "", "", "", "", 35484., 3.850148*^6, 101.73, 0.938, 43523., 
  1.15, 0.174, 5.7, "people tested", "", "", "", "", "", "", "", "", "", 
  34.72, 3.7846605*^7, 124.027, 41.8, 16.763, 10.202, 27216.445, "", 227.331, 
  5.91, 23.3, 33.1, "", 6.62, 78.73, 0.88}, {"POL", "Europe", "Poland", 
  "2020-10-20", 192539., 9291., 8180.143, 3721., 107., 88.571, 5087.352, 
  245.491, 216.139, 98.318, 2.827, 2.34, 1.56, "", "", 8962., 236.798, "", 
  "", "", "", 39799., 3.889947*^6, 102.782, 1.052, 44583., 1.178, 0.183, 5.5, 
  "people tested", "", "", "", "", "", "", "", "", "", 34.72, 3.7846605*^7, 
  124.027, 41.8, 16.763, 10.202, 27216.445, "", 227.331, 5.91, 23.3, 33.1, 
  "", 6.62, 78.73, 0.88}, {"POL", "Europe", "Poland", "2020-10-21", 202579., 
  10040., 8682.143, 3851., 130., 90.571, 5352.633, 265.281, 229.403, 101.753, 
  3.435, 2.393, 1.53, "", "", 9439., 249.401, "", "", "", "", 58085., 
  3.948032*^6, 104.317, 1.535, 46780., 1.236, 0.186, 5.4, "people tested", 
  "", "", "", "", "", "", "", "", "", 34.72, 3.7846605*^7, 124.027, 41.8, 
  16.763, 10.202, 27216.445, "", 227.331, 5.91, 23.3, 33.1, "", 6.62, 78.73, 
  0.88}, {"POL", "Europe", "Poland", "2020-10-22", 214686., 12107., 9254.714, 
  4019., 168., 101.571, 5672.53, 319.897, 244.532, 106.192, 4.439, 2.684, 
  1.51, "", "", 10091., 266.629, "", "", "", "", 48713., 3.996745*^6, 
  105.604, 1.287, 44851., 1.185, 0.206, 4.8, "people tested", "", "", "", "", 
  "", "", "", "", "", 34.72, 3.7846605*^7, 124.027, 41.8, 16.763, 10.202, 
  27216.445, "", 227.331, 5.91, 23.3, 33.1, "", 6.62, 78.73, 0.88}, 
 {"POL", "Europe", "Poland", "2020-10-23", 228318., 13632., 10101.429, 4172., 
  153., 104.571, 6032.721, 360.191, 266.904, 110.234, 4.043, 2.763, 1.51, "", 
  "", 10788., 285.045, "", "", "", "", 59810., 4.056555*^6, 107.184, 1.58, 
  46338., 1.224, 0.218, 4.6, "people tested", "", "", "", "", "", "", "", "", 
  "", 34.72, 3.7846605*^7, 124.027, 41.8, 16.763, 10.202, 27216.445, "", 
  227.331, 5.91, 23.3, 33.1, "", 6.62, 78.73, 0.88}, 
 {"POL", "Europe", "Poland", "2020-10-24", 241946., 13628., 10673.714, 4351., 
  179., 118.143, 6392.806, 360.085, 282.026, 114.964, 4.73, 3.122, 1.5, "", 
  "", 11496., 303.752, "", "", "", "", 53920., 4.110475*^6, 108.609, 1.425, 
  47241., 1.248, 0.226, 4.4, "people tested", "", "", "", "", "", "", "", "", 
  "", 71.3, 3.7846605*^7, 124.027, 41.8, 16.763, 10.202, 27216.445, "", 
  227.331, 5.91, 23.3, 33.1, "", 6.62, 78.73, 0.88}, 
 {"POL", "Europe", "Poland", "2020-10-25", 253688., 11742., 11131.714, 4438., 
  87., 123.571, 6703.058, 310.252, 294.127, 117.263, 2.299, 3.265, 1.49, "", 
  "", 11887., 314.084, "", "", "", "", 52630., 4.163105*^6, 109.999, 1.391, 
  49777., 1.315, 0.224, 4.5, "people tested", "", "", "", "", "", "", "", "", 
  "", 71.3, 3.7846605*^7, 124.027, 41.8, 16.763, 10.202, 27216.445, "", 
  227.331, 5.91, 23.3, 33.1, "", 6.62, 78.73, 0.88}, 
 {"POL", "Europe", "Poland", "2020-10-26", 263929., 10241., 11525.857, 4483., 
  45., 124.143, 6973.651, 270.592, 304.541, 118.452, 1.189, 3.28, 1.5, "", 
  "", 12282., 324.521, "", "", "", "", 49243., 4.212348*^6, 111.301, 1.301, 
  51743., 1.367, 0.223, 4.5, "people tested", "", "", "", "", "", "", "", "", 
  "", 71.3, 3.7846605*^7, 124.027, 41.8, 16.763, 10.202, 27216.445, "", 
  227.331, 5.91, 23.3, 33.1, "", 6.62, 78.73, 0.88}, 
 {"POL", "Europe", "Poland", "2020-10-27", 280229., 16300., 12527.143, 4615., 
  132., 127.714, 7404.337, 430.686, 330.998, 121.94, 3.488, 3.375, 1.52, "", 
  "", 13291., 351.181, "", "", "", "", 64096., 4.276444*^6, 112.994, 1.694, 
  55214., 1.459, 0.227, 4.4, "people tested", "", "", "", "", "", "", "", "", 
  "", 71.3, 3.7846605*^7, 124.027, 41.8, 16.763, 10.202, 27216.445, "", 
  227.331, 5.91, 23.3, 33.1, "", 6.62, 78.73, 0.88}, 
 {"POL", "Europe", "Poland", "2020-10-28", 299049., 18820., 13781.429, 4849., 
  234., 142.571, 7901.607, 497.27, 364.139, 128.122, 6.183, 3.767, 1.51, "", 
  "", 13931., 368.091, "", "", "", "", 59145., 4.335589*^6, 114.557, 1.563, 
  55365., 1.463, 0.249, 4., "people tested", "", "", "", "", "", "", "", "", 
  "", 71.3, 3.7846605*^7, 124.027, 41.8, 16.763, 10.202, 27216.445, "", 
  227.331, 5.91, 23.3, 33.1, "", 6.62, 78.73, 0.88}, 
 {"POL", "Europe", "Poland", "2020-10-29", 319205., 20156., 14931.286, 5149., 
  300., 161.429, 8434.178, 532.571, 394.521, 136.049, 7.927, 4.265, 1.49, "", 
  "", 14631., 386.587, "", "", "", "", 68955., 4.404544*^6, 116.379, 1.822, 
  58257., 1.539, 0.256, 3.9, "people tested", "", "", "", "", "", "", "", "", 
  "", 71.3, 3.7846605*^7, 124.027, 41.8, 16.763, 10.202, 27216.445, "", 
  227.331, 5.91, 23.3, 33.1, "", 6.62, 78.73, 0.88}, 
 {"POL", "Europe", "Poland", "2020-10-30", 340834., 21629., 16073.714, 5351., 
  202., 168.429, 9005.669, 571.491, 424.707, 141.387, 5.337, 4.45, 1.46, "", 
  "", 15444., 408.068, "", "", "", "", 75559., 4.480103*^6, 118.375, 1.996, 
  60507., 1.599, 0.266, 3.8, "people tested", "", "", "", "", "", "", "", "", 
  "", 71.3, 3.7846605*^7, 124.027, 41.8, 16.763, 10.202, 27216.445, "", 
  227.331, 5.91, 23.3, 33.1, "", 6.62, 78.73, 0.88}, 
 {"POL", "Europe", "Poland", "2020-10-31", 362731., 21897., 17255., 5631., 
  280., 182.857, 9584.241, 578.572, 455.919, 148.785, 7.398, 4.832, 1.42, "", 
  "", 16144., 426.564, "", "", "", "", 56691., 4.536794*^6, 119.873, 1.498, 
  60903., 1.609, 0.283, 3.5, "people tested", "", "", "", "", "", "", "", "", 
  "", 71.3, 3.7846605*^7, 124.027, 41.8, 16.763, 10.202, 27216.445, "", 
  227.331, 5.91, 23.3, 33.1, "", 6.62, 78.73, 0.88}, 
 {"POL", "Europe", "Poland", "2020-11-01", 379902., 17171., 18030.571, 5783., 
  152., 192.143, 10037.941, 453.7, 476.412, 152.801, 4.016, 5.077, 1.39, "", 
  "", 16427., 434.042, "", "", "", "", 48341., 4.585135*^6, 121.15, 1.277, 
  60290., 1.593, 0.299, 3.3, "people tested", "", "", "", "", "", "", "", "", 
  "", 71.3, 3.7846605*^7, 124.027, 41.8, 16.763, 10.202, 27216.445, "", 
  227.331, 5.91, 23.3, 33.1, "", 6.62, 78.73, 0.88}, 
 {"POL", "Europe", "Poland", "2020-11-02", 395480., 15578., 18793., 5875., 
  92., 198.857, 10449.55, 411.609, 496.557, 155.232, 2.431, 5.254, 1.37, "", 
  "", 17223., 455.074, "", "", "", "", 64101., 4.649236*^6, 122.844, 1.694, 
  62413., 1.649, 0.301, 3.3, "people tested", "", "", "", "", "", "", "", "", 
  "", 71.3, 3.7846605*^7, 124.027, 41.8, 16.763, 10.202, 27216.445, "", 
  227.331, 5.91, 23.3, 33.1, "", 6.62, 78.73, 0.88}, 
 {"POL", "Europe", "Poland", "2020-11-03", 414844., 19364., 19230.714, 6102., 
  227., 212.429, 10961.195, 511.644, 508.123, 161.23, 5.998, 5.613, 1.35, "", 
  "", 18160., 479.832, "", "", "", "", 62988., 4.712224*^6, 124.508, 1.664, 
  62254., 1.645, 0.309, 3.2, "people tested", "", "", "", "", "", "", "", "", 
  "", 71.3, 3.7846605*^7, 124.027, 41.8, 16.763, 10.202, 27216.445, "", 
  227.331, 5.91, 23.3, 33.1, "", 6.62, 78.73, 0.88}, 
 {"POL", "Europe", "Poland", "2020-11-04", 439536., 24692., 20069.571, 6475., 
  373., 232.286, 11613.618, 652.423, 530.287, 171.085, 9.856, 6.138, 1.34, 
  "", "", 18654., 492.884, "", "", "", "", 67690., 4.779914*^6, 126.297, 
  1.789, 63475., 1.677, 0.316, 3.2, "people tested", "", "", "", "", "", "", 
  "", "", "", 71.3, 3.7846605*^7, 124.027, 41.8, 16.763, 10.202, 27216.445, 
  "", 227.331, 5.91, 23.3, 33.1, "", 6.62, 78.73, 0.88}, 
 {"POL", "Europe", "Poland", "2020-11-05", 466679., 27143., 21067.714, 6842., 
  367., 241.857, 12330.802, 717.185, 556.661, 180.782, 9.697, 6.39, 1.33, "", 
  "", 19114., 505.039, "", "", "", "", 65416., 4.84533*^6, 128.025, 1.728, 
  62969., 1.664, 0.335, 3., "people tested", "", "", "", "", "", "", "", "", 
  "", 71.3, 3.7846605*^7, 124.027, 41.8, 16.763, 10.202, 27216.445, "", 
  227.331, 5.91, 23.3, 33.1, "", 6.62, 78.73, 0.88}, 
 {"POL", "Europe", "Poland", "2020-11-06", 493765., 27086., 21847.286, 7287., 
  445., 276.571, 13046.481, 715.678, 577.259, 192.54, 11.758, 7.308, 1.31, 
  "", "", 19479., 514.683, "", "", "", "", 74215., 4.919545*^6, 129.986, 
  1.961, 62777., 1.659, 0.348, 2.9, "people tested", "", "", "", "", "", "", 
  "", "", "", 71.3, 3.7846605*^7, 124.027, 41.8, 16.763, 10.202, 27216.445, 
  "", 227.331, 5.91, 23.3, 33.1, "", 6.62, 78.73, 0.88}, 
 {"POL", "Europe", "Poland", "2020-11-07", 521640., 27875., 22701.286, 7636., 
  349., 286.429, 13783.006, 736.526, 599.824, 201.762, 9.221, 7.568, 1.28, 
  "", "", 20249., 535.028, "", "", "", "", 65515., 4.98506*^6, 131.717, 
  1.731, 64038., 1.692, 0.354, 2.8, "people tested", "", "", "", "", "", "", 
  "", "", "", 75., 3.7846605*^7, 124.027, 41.8, 16.763, 10.202, 27216.445, 
  "", 227.331, 5.91, 23.3, 33.1, "", 6.62, 78.73, 0.88}, 
 {"POL", "Europe", "Poland", "2020-11-08", 546425., 24785., 23789., 7872., 
  236., 298.429, 14437.887, 654.88, 628.564, 207.998, 6.236, 7.885, 1.25, "", 
  "", 20214., 534.103, "", "", "", "", 59764., 5.044824*^6, 133.297, 1.579, 
  65670., 1.735, 0.362, 2.8, "people tested", "", "", "", "", "", "", "", "", 
  "", 75., 3.7846605*^7, 124.027, 41.8, 16.763, 10.202, 27216.445, "", 
  227.331, 5.91, 23.3, 33.1, "", 6.62, 78.73, 0.88}, 
 {"POL", "Europe", "Poland", "2020-11-09", 568138., 21713., 24665.429, 8045., 
  173., 310., 15011.597, 573.711, 651.721, 212.569, 4.571, 8.191, 1.21, "", 
  "", 20967., 553.999, "", "", "", "", 42114., 5.086938*^6, 134.409, 1.113, 
  62529., 1.652, 0.394, 2.5, "people tested", "", "", "", "", "", "", "", "", 
  "", 75., 3.7846605*^7, 124.027, 41.8, 16.763, 10.202, 27216.445, "", 
  227.331, 5.91, 23.3, 33.1, "", 6.62, 78.73, 0.88}, 
 {"POL", "Europe", "Poland", "2020-11-10", 593592., 25454., 25535.429, 8375., 
  330., 324.714, 15684.154, 672.557, 674.709, 221.288, 8.719, 8.58, 1.16, "", 
  "", 21640., 571.782, "", "", "", "", 53513., 5.140451*^6, 135.823, 1.414, 
  61175., 1.616, 0.417, 2.4, "people tested", "", "", "", "", "", "", "", "", 
  "", 75., 3.7846605*^7, 124.027, 41.8, 16.763, 10.202, 27216.445, "", 
  227.331, 5.91, 23.3, 33.1, "", 6.62, 78.73, 0.88}, 
 {"POL", "Europe", "Poland", "2020-11-11", 618813., 25221., 25611., 8805., 
  430., 332.857, 16350.555, 666.401, 676.705, 232.65, 11.362, 8.795, 1.11, 
  "", "", 21521., 568.638, "", "", "", "", 52019., 5.19247*^6, 137.198, 
  1.374, 58937., 1.557, 0.435, 2.3, "people tested", "", "", "", "", "", "", 
  "", "", "", 75., 3.7846605*^7, 124.027, 41.8, 16.763, 10.202, 27216.445, 
  "", 227.331, 5.91, 23.3, 33.1, "", 6.62, 78.73, 0.88}, 
 {"POL", "Europe", "Poland", "2020-11-12", 641496., 22683., 24973.857, 9080., 
  275., 319.714, 16949.896, 599.34, 659.87, 239.916, 7.266, 8.448, 1.06, "", 
  "", 21899., 578.625, "", "", "", "", 56348., 5.248818*^6, 138.687, 1.489, 
  57641., 1.523, 0.433, 2.3, "people tested", "", "", "", "", "", "", "", "", 
  "", 75., 3.7846605*^7, 124.027, 41.8, 16.763, 10.202, 27216.445, "", 
  227.331, 5.91, 23.3, 33.1, "", 6.62, 78.73, 0.88}, 
 {"POL", "Europe", "Poland", "2020-11-13", 665547., 24051., 24540.286, 9499., 
  419., 316., 17585.382, 635.486, 648.414, 250.987, 11.071, 8.349, 1.04, "", 
  "", 22298., 589.168, "", "", "", "", 55967., 5.304785*^6, 140.165, 1.479, 
  55034., 1.454, 0.446, 2.2, "people tested", "", "", "", "", "", "", "", "", 
  "", 75., 3.7846605*^7, 124.027, 41.8, 16.763, 10.202, 27216.445, "", 
  227.331, 5.91, 23.3, 33.1, "", 6.62, 78.73, 0.88}, 
 {"POL", "Europe", "Poland", "2020-11-14", 691118., 25571., 24211.143, 
  10045., 546., 344.143, 18261.03, 675.648, 639.718, 265.414, 14.427, 9.093, 
  1.03, "", "", 22320., 589.749, "", "", "", "", 54972., 5.359757*^6, 
  141.618, 1.452, 53528., 1.414, 0.452, 2.2, "people tested", "", "", "", "", 
  "", "", "", "", "", 75., 3.7846605*^7, 124.027, 41.8, 16.763, 10.202, 
  27216.445, "", 227.331, 5.91, 23.3, 33.1, "", 6.62, 78.73, 0.88}, 
 {"POL", "Europe", "Poland", "2020-11-15", 712972., 21854., 23792.429, 
  10348., 303., 353.714, 18838.466, 577.436, 628.654, 273.42, 8.006, 9.346, 
  1.03, "", "", 21988., 580.977, "", "", "", "", 45308., 5.405065*^6, 
  142.815, 1.197, 51463., 1.36, 0.462, 2.2, "people tested", "", "", "", "", 
  "", "", "", "", "", 75., 3.7846605*^7, 124.027, 41.8, 16.763, 10.202, 
  27216.445, "", 227.331, 5.91, 23.3, 33.1, "", 6.62, 78.73, 0.88}, 
 {"POL", "Europe", "Poland", "2020-11-16", 733788., 20816., 23664.286, 
  10491., 143., 349.429, 19388.476, 550.01, 625.268, 277.198, 3.778, 9.233, 
  1.01, "", "", 22458., 593.395, "", "", "", "", 34096., 5.439161*^6, 
  143.716, 0.901, 50318., 1.33, 0.47, 2.1, "people tested", "", "", "", "", 
  "", "", "", "", "", 75., 3.7846605*^7, 124.027, 41.8, 16.763, 10.202, 
  27216.445, "", 227.331, 5.91, 23.3, 33.1, "", 6.62, 78.73, 0.88}, 
 {"POL", "Europe", "Poland", "2020-11-17", 752940., 19152., 22764., 10848., 
  357., 353.286, 19894.519, 506.043, 601.481, 286.631, 9.433, 9.335, 0.97, 
  "", "", 23033., 608.588, "", "", "", "", 40956., 5.480117*^6, 144.798, 
  1.082, 48524., 1.282, 0.469, 2.1, "people tested", "", "", "", "", "", "", 
  "", "", "", 75., 3.7846605*^7, 124.027, 41.8, 16.763, 10.202, 27216.445, 
  "", 227.331, 5.91, 23.3, 33.1, "", 6.62, 78.73, 0.88}, 
 {"POL", "Europe", "Poland", "2020-11-18", 772823., 19883., 22001.429, 
  11451., 603., 378., 20419.876, 525.358, 581.332, 302.563, 15.933, 9.988, 
  0.96, "", "", 22812., 602.749, "", "", "", "", 55729., 5.535846*^6, 
  146.271, 1.472, 49054., 1.296, 0.449, 2.2, "people tested", "", "", "", "", 
  "", "", "", "", "", 75., 3.7846605*^7, 124.027, 41.8, 16.763, 10.202, 
  27216.445, "", 227.331, 5.91, 23.3, 33.1, "", 6.62, 78.73, 0.88}, 
 {"POL", "Europe", "Poland", "2020-11-19", 796798., 23975., 22186., 12088., 
  637., 429.714, 21053.355, 633.478, 586.208, 319.395, 16.831, 11.354, 0.95, 
  "", "", 22536., 595.456, "", "", "", "", 56841., 5.592687*^6, 147.772, 
  1.502, 49124., 1.298, 0.452, 2.2, "people tested", "", "", "", "", "", "", 
  "", "", "", 75., 3.7846605*^7, 124.027, 41.8, 16.763, 10.202, 27216.445, 
  "", 227.331, 5.91, 23.3, 33.1, "", 6.62, 78.73, 0.88}, 
 {"POL", "Europe", "Poland", "2020-11-20", 819262., 22464., 21959.286, 
  12714., 626., 459.286, 21646.909, 593.554, 580.218, 335.935, 16.54, 12.135, 
  0.95, "", "", 22643., 598.284, "", "", "", "", 53690., 5.646377*^6, 
  149.191, 1.419, 48799., 1.289, 0.45, 2.2, "people tested", "", "", "", "", 
  "", "", "", "", "", 75., 3.7846605*^7, 124.027, 41.8, 16.763, 10.202, 
  27216.445, "", 227.331, 5.91, 23.3, 33.1, "", 6.62, 78.73, 0.88}, 
 {"POL", "Europe", "Poland", "2020-11-21", 843475., 24213., 21765.286, 
  13288., 574., 463.286, 22286.675, 639.767, 575.092, 351.102, 15.166, 
  12.241, 0.95, "", "", 22478., 593.924, "", "", "", "", 42414., 5.688791*^6, 
  150.312, 1.121, 47005., 1.242, 0.463, 2.2, "people tested", "", "", "", "", 
  "", "", "", "", "", 75., 3.7846605*^7, 124.027, 41.8, 16.763, 10.202, 
  27216.445, "", 227.331, 5.91, 23.3, 33.1, "", 6.62, 78.73, 0.88}, 
 {"POL", "Europe", "Poland", "2020-11-22", 861331., 17856., 21194.143, 
  13618., 330., 467.143, 22758.475, 471.799, 560.001, 359.821, 8.719, 12.343, 
  0.95, "", "", 22094., 583.778, "", "", "", "", 41945., 5.730736*^6, 151.42, 
  1.108, 46524., 1.229, 0.456, 2.2, "people tested", "", "", "", "", "", "", 
  "", "", "", 75., 3.7846605*^7, 124.027, 41.8, 16.763, 10.202, 27216.445, 
  "", 227.331, 5.91, 23.3, 33.1, "", 6.62, 78.73, 0.88}, 
 {"POL", "Europe", "Poland", "2020-11-23", 876333., 15002., 20363.571, 
  13774., 156., 469., 23154.864, 396.39, 538.055, 363.943, 4.122, 12.392, 
  0.95, "", "", 22234., 587.477, "", "", "", "", 26866., 5.757602*^6, 152.13, 
  0.71, 45492., 1.202, 0.448, 2.2, "people tested", "", "", "", "", "", "", 
  "", "", "", 75., 3.7846605*^7, 124.027, 41.8, 16.763, 10.202, 27216.445, 
  "", 227.331, 5.91, 23.3, 33.1, "", 6.62, 78.73, 0.88}, 
 {"POL", "Europe", "Poland", "2020-11-24", 909066., 32733., 22303.714, 
  14314., 540., 495.143, 24019.75, 864.886, 589.319, 378.211, 14.268, 13.083, 
  0.93, "", "", 22405., 591.995, "", "", "", "", 32843., 5.790445*^6, 
  152.998, 0.868, 44333., 1.171, 0.503, 2., "people tested", "", "", "", "", 
  "", "", "", "", "", 75., 3.7846605*^7, 124.027, 41.8, 16.763, 10.202, 
  27216.445, "", 227.331, 5.91, 23.3, 33.1, "", 6.62, 78.73, 0.88}, 
 {"POL", "Europe", "Poland", "2020-11-25", 924422., 15356., 21657., 14988., 
  674., 505.286, 24425.493, 405.743, 572.231, 396.02, 17.809, 13.351, 0.86, 
  "", "", 22119., 584.438, "", "", "", "", 47276., 5.837721*^6, 154.247, 
  1.249, 43125., 1.139, 0.502, 2., "people tested", "", "", "", "", "", "", 
  "", "", "", 75., 3.7846605*^7, 124.027, 41.8, 16.763, 10.202, 27216.445, 
  "", 227.331, 5.91, 23.3, 33.1, "", 6.62, 78.73, 0.88}, 
 {"POL", "Europe", "Poland", "2020-11-26", 941112., 16690., 20616.286, 
  15568., 580., 497.143, 24866.484, 440.991, 544.733, 411.345, 15.325, 
  13.136, 0.8, "", "", 21636., 571.676, "", "", "", "", 44193., 5.881914*^6, 
  155.415, 1.168, 41318., 1.092, 0.499, 2., "people tested", "", "", "", "", 
  "", "", "", "", "", 75., 3.7846605*^7, 124.027, 41.8, 16.763, 10.202, 
  27216.445, "", 227.331, 5.91, 23.3, 33.1, "", 6.62, 78.73, 0.88}, 
 {"POL", "Europe", "Poland", "2020-11-27", 958416., 17304., 19879.143, 
  16147., 579., 490.429, 25323.698, 457.214, 525.256, 426.643, 15.299, 
  12.958, 0.77, "", "", 21691., 573.129, "", "", "", "", 45464., 5.927378*^6, 
  156.616, 1.201, 40143., 1.061, 0.495, 2., "people tested", "", "", "", "", 
  "", "", "", "", "", 75., 3.7846605*^7, 124.027, 41.8, 16.763, 10.202, 
  27216.445, "", 227.331, 5.91, 23.3, 33.1, "", 6.62, 78.73, 0.88}, 
 {"POL", "Europe", "Poland", "2020-11-28", 973593., 15177., 18588.286, 
  16746., 599., 494., 25724.712, 401.014, 491.148, 442.47, 15.827, 13.053, 
  0.74, "", "", 21476., 567.449, "", "", "", "", 40970., 5.968348*^6, 
  157.698, 1.083, 39937., 1.055, 0.465, 2.1, "people tested", "", "", "", "", 
  "", "", "", "", "", 75., 3.7846605*^7, 124.027, 41.8, 16.763, 10.202, 
  27216.445, "", 227.331, 5.91, 23.3, 33.1, "", 6.62, 78.73, 0.88}, 
 {"POL", "Europe", "Poland", "2020-11-29", 985075., 11482., 17677.714, 
  17029., 283., 487.286, 26028.094, 303.383, 467.089, 449.948, 7.478, 12.875, 
  0.73, "", "", 21059., 556.43, "", "", "", "", 24164., 5.992512*^6, 158.337, 
  0.638, 37397., 0.988, 0.473, 2.1, "people tested", "", "", "", "", "", "", 
  "", "", "", 75., 3.7846605*^7, 124.027, 41.8, 16.763, 10.202, 27216.445, 
  "", 227.331, 5.91, 23.3, 33.1, "", 6.62, 78.73, 0.88}, 
 {"POL", "Europe", "Poland", "2020-11-30", 990811., 5736., 16354., 17150., 
  121., 482.286, 26179.653, 151.559, 432.113, 453.145, 3.197, 12.743, 0.72, 
  "", "", 21504., 568.188, "", "", "", "", 24663., 6.017175*^6, 158.989, 
  0.652, 37082., 0.98, 0.441, 2.3, "people tested", "", "", "", "", "", "", 
  "", "", "", 75., 3.7846605*^7, 124.027, 41.8, 16.763, 10.202, 27216.445, 
  "", 227.331, 5.91, 23.3, 33.1, "", 6.62, 78.73, 0.88}, 
 {"POL", "Europe", "Poland", "2020-12-01", 999924., 9113., 12979.714, 17599., 
  449., 469.286, 26420.441, 240.788, 342.956, 465.009, 11.864, 12.4, 0.71, 
  "", "", 21351., 564.146, "", "", "", "", 37638., 6.054813*^6, 159.983, 
  0.994, 37767., 0.998, 0.344, 2.9, "people tested", "", "", "", "", "", "", 
  "", "", "", 75., 3.7846605*^7, 124.027, 41.8, 16.763, 10.202, 27216.445, 
  "", 227.331, 5.91, 23.3, 33.1, "", 6.62, 78.73, 0.88}, 
 {"POL", "Europe", "Poland", "2020-12-02", 1.013747*^6, 13823., 12760.714, 
  18208., 609., 460., 26785.679, 365.238, 337.169, 481.1, 16.091, 12.154, 
  0.73, "", "", 20855., 551.04, "", "", "", "", 41100., 6.095913*^6, 161.069, 
  1.086, 36885., 0.975, 0.346, 2.9, "people tested", "", "", "", "", "", "", 
  "", "", "", 75., 3.7846605*^7, 124.027, 41.8, 16.763, 10.202, 27216.445, 
  "", 227.331, 5.91, 23.3, 33.1, "", 6.62, 78.73, 0.88}, 
 {"POL", "Europe", "Poland", "2020-12-03", 1.02861*^6, 14863., 12499.714, 
  18828., 620., 465.714, 27178.396, 392.717, 330.273, 497.482, 16.382, 
  12.305, 0.74, "", "", 20477., 541.052, "", "", "", "", 37250., 6.133163*^6, 
  162.053, 0.984, 35893., 0.948, 0.348, 2.9, "people tested", "", "", "", "", 
  "", "", "", "", "", 75., 3.7846605*^7, 124.027, 41.8, 16.763, 10.202, 
  27216.445, "", 227.331, 5.91, 23.3, 33.1, "", 6.62, 78.73, 0.88}, 
 {"POL", "Europe", "Poland", "2020-12-04", 1.041846*^6, 13236., 11918.571, 
  19359., 531., 458.857, 27528.123, 349.728, 314.918, 511.512, 14.03, 12.124, 
  0.75, "", "", 20135., 532.016, "", "", "", "", 39559., 6.172722*^6, 
  163.098, 1.045, 35049., 0.926, 0.34, 2.9, "people tested", "", "", "", "", 
  "", "", "", "", "", 75., 3.7846605*^7, 124.027, 41.8, 16.763, 10.202, 
  27216.445, "", 227.331, 5.91, 23.3, 33.1, "", 6.62, 78.73, 0.88}, 
 {"POL", "Europe", "Poland", "2020-12-05", 1.054273*^6, 12427., 11525.714, 
  19861., 502., 445., 27856.475, 328.352, 304.538, 524.776, 13.264, 11.758, 
  0.76, "", "", 19895., 525.675, "", "", "", "", 34846., 6.207568*^6, 
  164.019, 0.921, 34174., 0.903, 0.337, 3., "people tested", "", "", "", "", 
  "", "", "", "", "", 75., 3.7846605*^7, 124.027, 41.8, 16.763, 10.202, 
  27216.445, "", 227.331, 5.91, 23.3, 33.1, "", 6.62, 78.73, 0.88}, 
 {"POL", "Europe", "Poland", "2020-12-06", 1.063449*^6, 9176., 11196.286, 
  20089., 228., 437.143, 28098.927, 242.452, 295.833, 530.801, 6.024, 11.55, 
  0.77, "", "", 19363., 511.618, "", "", "", "", 23176., 6.230744*^6, 
  164.632, 0.612, 34033., 0.899, 0.329, 3., "people tested", "", "", "", "", 
  "", "", "", "", "", 75., 3.7846605*^7, 124.027, 41.8, 16.763, 10.202, 
  27216.445, "", 227.331, 5.91, 23.3, 33.1, "", 6.62, 78.73, 0.88}, 
 {"POL", "Europe", "Poland", "2020-12-07", 1.06787*^6, 4421., 11008.429, 
  20181., 92., 433., 28215.741, 116.814, 290.87, 533.231, 2.431, 11.441, 
  0.78, "", "", 19917., 526.256, "", "", "", "", 18991., 6.249735*^6, 
  165.133, 0.502, 33223., 0.878, 0.331, 3., "people tested", "", "", "", "", 
  "", "", "", "", "", 75., 3.7846605*^7, 124.027, 41.8, 16.763, 10.202, 
  27216.445, "", 227.331, 5.91, 23.3, 33.1, "", 6.62, 78.73, 0.88}, 
 {"POL", "Europe", "Poland", "2020-12-08", 1.07618*^6, 8310., 10893.714, 
  20592., 411., 427.571, 28435.311, 219.571, 287.839, 544.091, 10.86, 11.297, 
  0.79, "", "", 19917., 526.256, "", "", "", "", 29217., 6.278952*^6, 
  165.905, 0.772, 32020., 0.846, 0.34, 2.9, "people tested", "", "", "", "", 
  "", "", "", "", "", 75., 3.7846605*^7, 124.027, 41.8, 16.763, 10.202, 
  27216.445, "", 227.331, 5.91, 23.3, 33.1, "", 6.62, 78.73, 0.88}, 
 {"POL", "Europe", "Poland", "2020-12-09", 1.088346*^6, 12166., 10657., 
  21160., 568., 421.714, 28756.767, 321.456, 281.584, 559.099, 15.008, 
  11.143, 0.82, "", "", 19459., 514.154, "", "", "", "", 40357., 6.319309*^6, 
  166.972, 1.066, 31914., 0.843, 0.334, 3., "people tested", "", "", "", "", 
  "", "", "", "", "", 75., 3.7846605*^7, 124.027, 41.8, 16.763, 10.202, 
  27216.445, "", 227.331, 5.91, 23.3, 33.1, "", 6.62, 78.73, 0.88}, 
 {"POL", "Europe", "Poland", "2020-12-10", 1.102096*^6, 13750., 10498., 
  21630., 470., 400.286, 29120.076, 363.309, 277.383, 571.518, 12.419, 
  10.577, 0.84, "", "", 19131., 505.488, "", "", "", "", 37517., 6.356826*^6, 
  167.963, 0.991, 31952., 0.844, 0.329, 3., "people tested", "", "", "", "", 
  "", "", "", "", "", 75., 3.7846605*^7, 124.027, 41.8, 16.763, 10.202, 
  27216.445, "", 227.331, 5.91, 23.3, 33.1, "", 6.62, 78.73, 0.88}, 
 {"POL", "Europe", "Poland", "2020-12-11", 1.115201*^6, 13105., 10479.286, 
  22174., 544., 402.143, 29466.342, 346.266, 276.888, 585.891, 14.374, 
  10.626, 0.86, "", "", 18941., 500.468, "", "", "", "", 33236., 6.390062*^6, 
  168.841, 0.878, 31049., 0.82, 0.338, 3., "people tested", "", "", "", "", 
  "", "", "", "", "", 75., 3.7846605*^7, 124.027, 41.8, 16.763, 10.202, 
  27216.445, "", 227.331, 5.91, 23.3, 33.1, "", 6.62, 78.73, 0.88}, 
 {"POL", "Europe", "Poland", "2020-12-12", 1.1267*^6, 11499., 10346.714, 
  22676., 502., 402.143, 29770.174, 303.832, 273.386, 599.155, 13.264, 
  10.626, 0.87, "", "", 18778., 496.161, "", "", "", "", 32682., 6.422744*^6, 
  169.705, 0.864, 30739., 0.812, 0.337, 3., "people tested", "", "", "", "", 
  "", "", "", "", "", 75., 3.7846605*^7, 124.027, 41.8, 16.763, 10.202, 
  27216.445, "", 227.331, 5.91, 23.3, 33.1, "", 6.62, 78.73, 0.88}, 
 {"POL", "Europe", "Poland", "2020-12-13", 1.135676*^6, 8976., 10318.143, 
  22864., 188., 396.429, 30007.341, 237.168, 272.631, 604.123, 4.967, 10.475, 
  0.87, "", "", 18533., 489.687, "", "", "", "", 21541., 6.444285*^6, 
  170.274, 0.569, 30506., 0.806, 0.338, 3., "people tested", "", "", "", "", 
  "", "", "", "", "", 75., 3.7846605*^7, 124.027, 41.8, 16.763, 10.202, 
  27216.445, "", 227.331, 5.91, 23.3, 33.1, "", 6.62, 78.73, 0.88}, 
 {"POL", "Europe", "Poland", "2020-12-14", 1.140572*^6, 4896., 10386., 
  22960., 96., 397., 30136.706, 129.364, 274.424, 606.659, 2.537, 10.49, 
  0.87, "", "", 18813., 497.086, "", "", "", "", 19456., 6.463741*^6, 
  170.788, 0.514, 30572., 0.808, 0.34, 2.9, "people tested", "", "", "", "", 
  "", "", "", "", "", 75., 3.7846605*^7, 124.027, 41.8, 16.763, 10.202, 
  27216.445, "", 227.331, 5.91, 23.3, 33.1, "", 6.62, 78.73, 0.88}, 
 {"POL", "Europe", "Poland", "2020-12-15", 1.147446*^6, 6874., 10180.857, 
  23309., 349., 388.143, 30318.334, 181.628, 269.003, 615.881, 9.221, 10.256, 
  0.87, "", "", 19210., 507.575, "", "", "", "", 29832., 6.493573*^6, 
  171.576, 0.788, 30660., 0.81, 0.332, 3., "people tested", "", "", "", "", 
  "", "", "", "", "", 75., 3.7846605*^7, 124.027, 41.8, 16.763, 10.202, 
  27216.445, "", 227.331, 5.91, 23.3, 33.1, "", 6.62, 78.73, 0.88}, 
 {"POL", "Europe", "Poland", "2020-12-16", 1.159901*^6, 12455., 10222.143, 
  23914., 605., 393.429, 30647.425, 329.092, 270.094, 631.866, 15.986, 
  10.395, 0.88, "", "", 18899., 499.358, "", "", "", "", 41053., 6.534626*^6, 
  172.661, 1.085, 30760., 0.813, 0.332, 3., "people tested", "", "", "", "", 
  "", "", "", "", "", 75., 3.7846605*^7, 124.027, 41.8, 16.763, 10.202, 
  27216.445, "", 227.331, 5.91, 23.3, 33.1, "", 6.62, 78.73, 0.88}, 
 {"POL", "Europe", "Poland", "2020-12-17", 1.171854*^6, 11953., 9965.429, 
  24345., 431., 387.857, 30963.253, 315.828, 263.311, 643.255, 11.388, 
  10.248, 0.89, "", "", 18707., 494.285, "", "", "", "", 36011., 6.570637*^6, 
  173.612, 0.951, 30544., 0.807, 0.326, 3.1, "people tested", "", "", "", "", 
  "", "", "", "", "", 75., 3.7846605*^7, 124.027, 41.8, 16.763, 10.202, 
  27216.445, "", 227.331, 5.91, 23.3, 33.1, "", 6.62, 78.73, 0.88}, 
 {"POL", "Europe", "Poland", "2020-12-18", 1.182864*^6, 11010., 9666.143, 
  24771., 426., 371., 31254.164, 290.911, 255.403, 654.51, 11.256, 9.803, 
  0.9, "", "", 18542., 489.925, "", "", "", "", 33020., 6.603657*^6, 174.485, 
  0.872, 30514., 0.806, 0.317, 3.2, "people tested", "", "", "", "", "", "", 
  "", "", "", 75., 3.7846605*^7, 124.027, 41.8, 16.763, 10.202, 27216.445, 
  "", 227.331, 5.91, 23.3, 33.1, "", 6.62, 78.73, 0.88}, 
 {"POL", "Europe", "Poland", "2020-12-19", 1.19411*^6, 11246., 9630., 25254., 
  483., 368.286, 31551.311, 297.147, 254.448, 667.273, 12.762, 9.731, 0.92, 
  "", "", 18342., 484.641, "", "", "", "", 29078., 6.632735*^6, 175.253, 
  0.768, 29999., 0.793, 0.321, 3.1, "people tested", "", "", "", "", "", "", 
  "", "", "", 75., 3.7846605*^7, 124.027, 41.8, 16.763, 10.202, 27216.445, 
  "", 227.331, 5.91, 23.3, 33.1, "", 6.62, 78.73, 0.88}, 
 {"POL", "Europe", "Poland", "2020-12-20", 1.2027*^6, 8590., 9574.857, 
  25397., 143., 361.857, 31778.28, 226.969, 252.991, 671.051, 3.778, 9.561, 
  0.92, "", "", 18180., 480.36, "", "", "", "", 21767., 6.654502*^6, 175.828, 
  0.575, 30031., 0.793, 0.319, 3.1, "people tested", "", "", "", "", "", "", 
  "", "", "", 75., 3.7846605*^7, 124.027, 41.8, 16.763, 10.202, 27216.445, 
  "", 227.331, 5.91, 23.3, 33.1, "", 6.62, 78.73, 0.88}, 
 {"POL", "Europe", "Poland", "2020-12-21", 1.207333*^6, 4633., 9537.286, 
  25474., 77., 359.143, 31900.695, 122.415, 251.998, 673.085, 2.035, 9.489, 
  0.91, "", "", 18376., 485.539, "", "", "", "", 18901., 6.673403*^6, 
  176.328, 0.499, 29952., 0.791, 0.318, 3.1, "people tested", "", "", "", "", 
  "", "", "", "", "", 75., 3.7846605*^7, 124.027, 41.8, 16.763, 10.202, 
  27216.445, "", 227.331, 5.91, 23.3, 33.1, "", 6.62, 78.73, 0.88}, 
 {"POL", "Europe", "Poland", "2020-12-22", 1.214525*^6, 7192., 9582.714, 
  25783., 309., 353.429, 32090.725, 190.03, 253.199, 681.25, 8.165, 9.338, 
  0.9, "", "", 18521., 489.37, "", "", "", "", 28852., 6.702255*^6, 177.09, 
  0.762, 29812., 0.788, 0.321, 3.1, "people tested", "", "", "", "", "", "", 
  "", "", "", 75., 3.7846605*^7, 124.027, 41.8, 16.763, 10.202, 27216.445, 
  "", 227.331, 5.91, 23.3, 33.1, "", 6.62, 78.73, 0.88}, 
 {"POL", "Europe", "Poland", "2020-12-23", 1.226883*^6, 12358., 9568.857, 
  26255., 472., 334.429, 32417.254, 326.529, 252.833, 693.721, 12.471, 8.836, 
  0.89, "", "", 17794., 470.161, "", "", "", "", 33225., 6.73548*^6, 177.968, 
  0.878, 28693., 0.758, 0.333, 3., "people tested", "", "", "", "", "", "", 
  "", "", "", 75., 3.7846605*^7, 124.027, 41.8, 16.763, 10.202, 27216.445, 
  "", 227.331, 5.91, 23.3, 33.1, "", 6.62, 78.73, 0.88}, 
 {"POL", "Europe", "Poland", "2020-12-24", 1.239998*^6, 13115., 9734.857, 
  26752., 497., 343.857, 32763.784, 346.53, 257.219, 706.853, 13.132, 9.086, 
  0.88, "", "", 17239., 455.497, "", "", "", "", 35840., 6.77132*^6, 178.915, 
  0.947, 28669., 0.758, 0.34, 2.9, "people tested", "", "", "", "", "", "", 
  "", "", "", 75., 3.7846605*^7, 124.027, 41.8, 16.763, 10.202, 27216.445, 
  "", 227.331, 5.91, 23.3, 33.1, "", 6.62, 78.73, 0.88}, 
 {"POL", "Europe", "Poland", "2020-12-25", 1.249079*^6, 9081., 9459.286, 
  26992., 240., 317.286, 33003.726, 239.942, 249.937, 713.195, 6.341, 8.383, 
  0.85, "", "", 16735., 442.18, "", "", "", "", 20435., 6.791755*^6, 179.455, 
  0.54, 26871., 0.71, 0.352, 2.8, "people tested", "", "", "", "", "", "", 
  "", "", "", 75., 3.7846605*^7, 124.027, 41.8, 16.763, 10.202, 27216.445, 
  "", 227.331, 5.91, 23.3, 33.1, "", 6.62, 78.73, 0.88}, 
 {"POL", "Europe", "Poland", "2020-12-26", 1.253957*^6, 4878., 8549.571, 
  27061., 69., 258.143, 33132.615, 128.889, 225.901, 715.018, 1.823, 6.821, 
  0.84, "", "", 16457., 434.834, "", "", "", "", 14066., 6.805821*^6, 
  179.826, 0.372, 24727., 0.653, 0.346, 2.9, "people tested", "", "", "", "", 
  "", "", "", "", "", 75., 3.7846605*^7, 124.027, 41.8, 16.763, 10.202, 
  27216.445, "", 227.331, 5.91, 23.3, 33.1, "", 6.62, 78.73, 0.88}, 
 {"POL", "Europe", "Poland", "2020-12-27", 1.257799*^6, 3842., 7871.286, 
  27118., 57., 245.857, 33234.13, 101.515, 207.979, 716.524, 1.506, 6.496, 
  0.86, "", "", 16686., 440.885, "", "", "", "", 12454., 6.818275*^6, 
  180.156, 0.329, 23396., 0.618, 0.336, 3., "people tested", "", "", "", "", 
  "", "", "", "", "", 75., 3.7846605*^7, 124.027, 41.8, 16.763, 10.202, 
  27216.445, "", 227.331, 5.91, 23.3, 33.1, "", 6.62, 78.73, 0.88}, 
 {"POL", "Europe", "Poland", "2020-12-28", 1.26101*^6, 3211., 7668.143, 
  27147., 29., 239., 33318.973, 84.842, 202.611, 717.29, 0.766, 6.315, 0.91, 
  "", "", 17078., 451.243, "", "", "", "", 15996., 6.834271*^6, 180.578, 
  0.423, 22981., 0.607, 0.334, 3., "people tested", 2000., 2000., "", "", "", 
  0.01, 0.01, "", "", 75., 3.7846605*^7, 124.027, 41.8, 16.763, 10.202, 
  27216.445, "", 227.331, 5.91, 23.3, 33.1, "", 6.62, 78.73, 0.88}, 
 {"POL", "Europe", "Poland", "2020-12-29", 1.268634*^6, 7624., 7729.857, 
  27454., 307., 238.714, 33520.417, 201.445, 204.242, 725.402, 8.112, 6.307, 
  0.97, "", "", 17299., 457.082, "", "", "", "", 33110., 6.867381*^6, 
  181.453, 0.875, 23589., 0.623, 0.328, 3.1, "people tested", 6300., 6300., 
  "", 4300., 4300., 0.02, 0.02, "", 114., 75., 3.7846605*^7, 124.027, 41.8, 
  16.763, 10.202, 27216.445, "", 227.331, 5.91, 23.3, 33.1, "", 6.62, 78.73, 
  0.88}, {"POL", "Europe", "Poland", "2020-12-30", 1.281414*^6, 12780., 
  7790.143, 28019., 565., 252., 33858.096, 337.679, 205.835, 740.331, 14.929, 
  6.658, 1.01, "", "", 17228., 455.206, "", "", "", "", 35069., 6.90245*^6, 
  182.38, 0.927, 23853., 0.63, 0.327, 3.1, "people tested", 36300., 36300., 
  "", 30000., 17150., 0.1, 0.1, "", 453., 75., 3.7846605*^7, 124.027, 41.8, 
  16.763, 10.202, 27216.445, "", 227.331, 5.91, 23.3, 33.1, "", 6.62, 78.73, 
  0.88}, {"POL", "Europe", "Poland", "2020-12-31", 1.294878*^6, 13464., 
  7840., 28554., 535., 257.429, 34213.848, 355.752, 207.152, 754.467, 14.136, 
  6.802, 1.02, "", "", 16970., 448.389, "", "", "", "", 39052., 6.941502*^6, 
  183.411, 1.032, 24312., 0.642, 0.322, 3.1, "people tested", 47600., 47600., 
  "", 11300., 15200., 0.13, 0.13, "", 402., 80.56, 3.7846605*^7, 124.027, 
  41.8, 16.763, 10.202, 27216.445, "", 227.331, 5.91, 23.3, 33.1, "", 6.62, 
  78.73, 0.88}, {"POL", "Europe", "Poland", "2021-01-01", 1.305774*^6, 
  10896., 8099.286, 28956., 402., 280.571, 34501.747, 287.899, 214.003, 
  765.088, 10.622, 7.413, 1.02, "", "", 16757., 442.761, "", "", "", "", 
  46724., 6.988226*^6, 184.646, 1.235, 28067., 0.742, 0.289, 3.5, 
  "people tested", "", "", "", "", 11749., "", "", "", 310., 80.56, 
  3.7846605*^7, 124.027, 41.8, 16.763, 10.202, 27216.445, "", 227.331, 5.91, 
  23.3, 33.1, "", 6.62, 78.73, 0.88}, {"POL", "Europe", "Poland", 
  "2021-01-02", 1.31278*^6, 7006., 8403.286, 29058., 102., 285.286, 
  34686.863, 185.116, 222.035, 767.784, 2.695, 7.538, 0.99, "", "", 16601., 
  438.639, "", "", "", "", 27604., 7.01583*^6, 185.375, 0.729, 30001., 0.793, 
  0.28, 3.6, "people tested", 50391., 50391., "", "", 9678., 0.13, 0.13, "", 
  256., 75., 3.7846605*^7, 124.027, 41.8, 16.763, 10.202, 27216.445, "", 
  227.331, 5.91, 23.3, 33.1, "", 6.62, 78.73, 0.88}, 
 {"POL", "Europe", "Poland", "2021-01-03", 1.318562*^6, 5782., 8680.429, 
  29119., 61., 285.857, 34839.638, 152.775, 229.358, 769.395, 1.612, 7.553, 
  0.99, "", "", 16786., 443.527, "", "", "", "", 29618., 7.045448*^6, 
  186.158, 0.783, 32453., 0.857, 0.267, 3.7, "people tested", 50833., 50833., 
  "", 442., 8139., 0.13, 0.13, "", 215., 75., 3.7846605*^7, 124.027, 41.8, 
  16.763, 10.202, 27216.445, "", 227.331, 5.91, 23.3, 33.1, "", 6.62, 78.73, 
  0.88}, {"POL", "Europe", "Poland", "2021-01-04", 1.322947*^6, 4385., 
  8848.143, 29161., 42., 287.714, 34955.5, 115.862, 233.79, 770.505, 1.11, 
  7.602, 1.01, "", "", 17130., 452.617, "", "", "", "", 25436., 7.070884*^6, 
  186.83, 0.672, 33802., 0.893, 0.262, 3.8, "people tested", 92220., 92220., 
  "", 41387., 12889., 0.24, 0.24, "", 341., 75., 3.7846605*^7, 124.027, 41.8, 
  16.763, 10.202, 27216.445, "", 227.331, 5.91, 23.3, 33.1, "", 6.62, 78.73, 
  0.88}, {"POL", "Europe", "Poland", "2021-01-05", 1.330543*^6, 7596., 
  8844.143, 29502., 341., 292.571, 35156.205, 200.705, 233.684, 779.515, 
  9.01, 7.73, 1.04, "", "", 17191., 454.228, "", "", "", "", 48466., 
  7.11935*^6, 188.111, 1.281, 35996., 0.951, 0.246, 4.1, "people tested", 
  140226., 140226., "", 48006., 19132., 0.37, 0.37, "", 506., 75., 
  3.7846605*^7, 124.027, 41.8, 16.763, 10.202, 27216.445, "", 227.331, 5.91, 
  23.3, 33.1, "", 6.62, 78.73, 0.88}, {"POL", "Europe", "Poland", 
  "2021-01-06", 1.344763*^6, 14220., 9049.857, 30055., 553., 290.857, 
  35531.932, 375.727, 239.119, 794.127, 14.612, 7.685, 1.05, "", "", 17057., 
  450.688, "", "", "", "", 51758., 7.171108*^6, 189.478, 1.368, 38380., 
  1.014, 0.236, 4.2, "people tested", 160359., 160359., "", 20133., 17723., 
  0.42, 0.42, "", 468., 75., 3.7846605*^7, 124.027, 41.8, 16.763, 10.202, 
  27216.445, "", 227.331, 5.91, 23.3, 33.1, "", 6.62, 78.73, 0.88}, 
 {"POL", "Europe", "Poland", "2021-01-07", 1.356882*^6, 12119., 8857.714, 
  30241., 186., 241., 35852.146, 320.214, 234.043, 799.041, 4.915, 6.368, 
  1.04, "", "", 16727., 441.968, "", "", "", "", 56757., 7.227865*^6, 
  190.978, 1.5, 40909., 1.081, 0.217, 4.6, "people tested", 188956., 188956., 
  "", 28597., 20194., 0.5, 0.5, "", 534., 75., 3.7846605*^7, 124.027, 41.8, 
  16.763, 10.202, 27216.445, "", 227.331, 5.91, 23.3, 33.1, "", 6.62, 78.73, 
  0.88}, {"POL", "Europe", "Poland", "2021-01-08", 1.365645*^6, 8763., 8553., 
  30574., 333., 231.143, 36083.686, 231.54, 225.991, 807.84, 8.799, 6.107, 
  1.02, "", "", "", "", "", "", "", "", 50177., 7.278042*^6, 192.304, 1.326, 
  41402., 1.094, 0.207, 4.8, "people tested", 198787., 198787., "", 9831., 
  21399., 0.53, 0.53, "", 565., 75., 3.7846605*^7, 124.027, 41.8, 16.763, 
  10.202, 27216.445, "", 227.331, 5.91, 23.3, 33.1, "", 6.62, 78.73, 0.88}, 
 {"POL", "Europe", "Poland", "2021-01-09", 1.376389*^6, 10744., 9087., 
  31011., 437., 279., 36367.569, 283.883, 240.101, 819.387, 11.547, 7.372, 
  1.02, "", "", "", "", "", "", "", "", 58371., 7.336413*^6, 193.846, 1.542, 
  45798., 1.21, 0.198, 5., "people tested", 200022., 200022., "", 1235., 
  21376., 0.53, 0.53, "", 565., 75., 3.7846605*^7, 124.027, 41.8, 16.763, 
  10.202, 27216.445, "", 227.331, 5.91, 23.3, 33.1, "", 6.62, 78.73, 0.88}, 
 {"POL", "Europe", "Poland", "2021-01-10", 1.385522*^6, 9133., 9565.714, 
  31189., 178., 295.714, 36608.885, 241.316, 252.75, 824.09, 4.703, 7.813, 
  0.99, "", "", "", "", "", "", "", "", 43731., 7.380144*^6, 195.001, 1.155, 
  47814., 1.263, 0.2, 5., "people tested", 203053., 203053., "", 3031., 
  21746., 0.54, 0.54, "", 575., 75., 3.7846605*^7, 124.027, 41.8, 16.763, 
  10.202, 27216.445, "", 227.331, 5.91, 23.3, 33.1, "", 6.62, 78.73, 0.88}, 
 {"POL", "Europe", "Poland", "2021-01-11", 1.390385*^6, 4863., 9634., 31264., 
  75., 300.429, 36737.377, 128.492, 254.554, 826.071, 1.982, 7.938, 0.95, "", 
  "", 16681., 440.753, "", "", "", "", 15235., 7.395379*^6, 195.404, 0.403, 
  46356., 1.225, 0.208, 4.8, "people tested", 257834., 257834., "", 54781., 
  23659., 0.68, 0.68, "", 625., 75., 3.7846605*^7, 124.027, 41.8, 16.763, 
  10.202, 27216.445, "", 227.331, 5.91, 23.3, 33.1, "", 6.62, 78.73, 0.88}, 
 {"POL", "Europe", "Poland", "2021-01-12", 1.395779*^6, 5394., 9319.429, 
  31593., 329., 298.714, 36879.9, 142.523, 246.242, 834.764, 8.693, 7.893, 
  0.9, "", "", 16859., 445.456, "", "", "", "", 49493., 7.444872*^6, 196.712, 
  1.308, 46503., 1.229, 0.2, 5., "people tested", 309620., 309620., "", 
  51786., 24199., 0.82, 0.82, "", 639., 75., 3.7846605*^7, 124.027, 41.8, 
  16.763, 10.202, 27216.445, "", 227.331, 5.91, 23.3, 33.1, "", 6.62, 78.73, 
  0.88}, {"POL", "Europe", "Poland", "2021-01-13", 1.404905*^6, 9126., 
  8591.714, 32074., 481., 288.429, 37121.031, 241.131, 227.014, 847.474, 
  12.709, 7.621, 0.87, "", "", 16553., 437.371, "", "", "", "", 73373., 
  7.518245*^6, 198.65, 1.939, 49591., 1.31, 0.173, 5.8, "people tested", 
  369212., 369212., "", 59592., 29836., 0.98, 0.98, "", 788., 75., 
  3.7846605*^7, 124.027, 41.8, 16.763, 10.202, 27216.445, "", 227.331, 5.91, 
  23.3, 33.1, "", 6.62, 78.73, 0.88}, {"POL", "Europe", "Poland", 
  "2021-01-14", 1.414362*^6, 9457., 8211.429, 32456., 382., 316.429, 
  37370.908, 249.877, 216.966, 857.567, 10.093, 8.361, 0.86, "", "", 16250., 
  429.365, "", "", "", "", 78790., 7.597035*^6, 200.732, 2.082, 52739., 
  1.393, 0.156, 6.4, "people tested", 410480., 410480., "", 41268., 31646., 
  1.08, 1.08, "", 836., 75., 3.7846605*^7, 124.027, 41.8, 16.763, 10.202, 
  27216.445, "", 227.331, 5.91, 23.3, 33.1, "", 6.62, 78.73, 0.88}, 
 {"POL", "Europe", "Poland", "2021-01-15", 1.42232*^6, 7958., 8096.429, 
  32844., 388., 324.286, 37581.178, 210.27, 213.927, 867.819, 10.252, 8.568, 
  0.85, "", "", 16083., 424.952, "", "", "", "", 72634., 7.669669*^6, 
  202.651, 1.919, 55947., 1.478, 0.145, 6.9, "people tested", 436963., 
  436963., "", 26483., 34025., 1.15, 1.15, "", 899., 75., 3.7846605*^7, 
  124.027, 41.8, 16.763, 10.202, 27216.445, "", 227.331, 5.91, 23.3, 33.1, 
  "", 6.62, 78.73, 0.88}, {"POL", "Europe", "Poland", "2021-01-16", 
  1.429612*^6, 7292., 7603.286, 33213., 369., 314.571, 37773.851, 192.672, 
  200.897, 877.569, 9.75, 8.312, 0.85, "", "", 15887., 419.773, "", "", "", 
  "", 68554., 7.738223*^6, 204.463, 1.811, 57401., 1.517, 0.132, 7.5, 
  "people tested", 457303., 457303., "", 20340., 36754., 1.21, 1.21, "", 
  971., 75., 3.7846605*^7, 124.027, 41.8, 16.763, 10.202, 27216.445, "", 
  227.331, 5.91, 23.3, 33.1, "", 6.62, 78.73, 0.88}, 
 {"POL", "Europe", "Poland", "2021-01-17", 1.435582*^6, 5970., 7151.429, 
  33355., 142., 309.429, 37931.593, 157.742, 188.958, 881.321, 3.752, 8.176, 
  0.85, "", "", 15588., 411.873, "", "", "", "", 54755., 7.792978*^6, 205.91, 
  1.447, 58976., 1.558, 0.121, 8.2, "people tested", 469466., 468795., 671., 
  12163., 38059., 1.24, 1.24, 0., 1006., 75., 3.7846605*^7, 124.027, 41.8, 
  16.763, 10.202, 27216.445, "", 227.331, 5.91, 23.3, 33.1, "", 6.62, 78.73, 
  0.88}, {"POL", "Europe", "Poland", "2021-01-18", 1.438914*^6, 3332., 
  6932.714, 33407., 52., 306.143, 38019.632, 88.04, 183.179, 882.695, 1.374, 
  8.089, 0.84, "", "", 15716., 415.255, "", "", "", "", 24844., 7.817822*^6, 
  206.566, 0.656, 60349., 1.595, 0.115, 8.7, "people tested", 495164., 
  491696., 3468., 25698., 33904., 1.31, 1.3, 0.01, 896., 71.3, 3.7846605*^7, 
  124.027, 41.8, 16.763, 10.202, 27216.445, "", 227.331, 5.91, 23.3, 33.1, 
  "", 6.62, 78.73, 0.88}, {"POL", "Europe", "Poland", "2021-01-19", 
  1.443804*^6, 4890., 6860.714, 33698., 291., 300.714, 38148.838, 129.206, 
  181.277, 890.384, 7.689, 7.946, 0.82, "", "", 15667., 413.961, "", "", "", 
  "", 47570., 7.865392*^6, 207.823, 1.257, 60074., 1.587, 0.114, 8.8, 
  "people tested", 541229., 530055., 11174., 46065., 33087., 1.43, 1.4, 0.03, 
  874., 71.3, 3.7846605*^7, 124.027, 41.8, 16.763, 10.202, 27216.445, "", 
  227.331, 5.91, 23.3, 33.1, "", 6.62, 78.73, 0.88}, 
 {"POL", "Europe", "Poland", "2021-01-20", 1.450747*^6, 6943., 6548.857, 
  34141., 443., 295.286, 38332.289, 183.451, 173.037, 902.089, 11.705, 7.802, 
  0.81, "", "", 15324., 404.898, "", "", "", "", 47857., 7.913249*^6, 
  209.087, 1.264, 56429., 1.491, 0.116, 8.6, "people tested", 591785., 
  566793., 24992., 50556., 31796., 1.56, 1.5, 0.07, 840., 71.3, 3.7846605*^7, 
  124.027, 41.8, 16.763, 10.202, 27216.445, "", 227.331, 5.91, 23.3, 33.1, 
  "", 6.62, 78.73, 0.88}, {"POL", "Europe", "Poland", "2021-01-21", 
  1.457755*^6, 7008., 6199., 34561., 420., 300.714, 38517.458, 185.169, 
  163.793, 913.186, 11.097, 7.946, 0.81, "", "", 14928., 394.434, "", "", "", 
  "", 46671., 7.95992*^6, 210.321, 1.233, 51841., 1.37, 0.12, 8.4, 
  "people tested", 644999., 605313., 39686., 53214., 33503., 1.7, 1.6, 0.1, 
  885., 71.3, 3.7846605*^7, 124.027, 41.8, 16.763, 10.202, 27216.445, "", 
  227.331, 5.91, 23.3, 33.1, "", 6.62, 78.73, 0.88}, 
 {"POL", "Europe", "Poland", "2021-01-22", 1.464448*^6, 6693., 6018.286, 
  34908., 347., 294.857, 38694.303, 176.845, 159.018, 922.355, 9.169, 7.791, 
  0.83, "", "", 14614., 386.138, "", "", "", "", 44455., 8.004375*^6, 
  211.495, 1.175, 47815., 1.263, 0.126, 7.9, "people tested", 684277., 
  638798., 45479., 39278., 35331., 1.81, 1.69, 0.12, 934., 71.3, 
  3.7846605*^7, 124.027, 41.8, 16.763, 10.202, 27216.445, "", 227.331, 5.91, 
  23.3, 33.1, "", 6.62, 78.73, 0.88}, {"POL", "Europe", "Poland", 
  "2021-01-23", 1.470879*^6, 6431., 5895.286, 35253., 345., 291.429, 
  38864.226, 169.923, 155.768, 931.471, 9.116, 7.7, 0.84, "", "", 14528., 
  383.865, "", "", "", "", 43971., 8.048346*^6, 212.657, 1.162, 44303., 
  1.171, 0.133, 7.5, "people tested", 701164., 654184., 46980., 16887., 
  34837., 1.85, 1.73, 0.12, 920., 71.3, 3.7846605*^7, 124.027, 41.8, 16.763, 
  10.202, 27216.445, "", 227.331, 5.91, 23.3, 33.1, "", 6.62, 78.73, 0.88}, 
 {"POL", "Europe", "Poland", "2021-01-24", 1.475445*^6, 4566., 5694.714, 
  35363., 110., 286.857, 38984.871, 120.645, 150.468, 934.377, 2.906, 7.579, 
  0.86, "", "", 14377., 379.876, "", "", "", "", 30745., 8.079091*^6, 
  213.469, 0.812, 40873., 1.08, 0.139, 7.2, "people tested", 707474., 
  659753., 47721., 6310., 34001., 1.87, 1.74, 0.13, 898., 71.3, 3.7846605*^7, 
  124.027, 41.8, 16.763, 10.202, 27216.445, "", 227.331, 5.91, 23.3, 33.1, 
  "", 6.62, 78.73, 0.88}, {"POL", "Europe", "Poland", "2021-01-25", 
  1.478119*^6, 2674., 5600.714, 35401., 38., 284.857, 39055.524, 70.654, 
  147.985, 935.381, 1.004, 7.527, 0.87, "", "", 14544., 384.288, "", "", "", 
  "", 19736., 8.098827*^6, 213.991, 0.521, 40144., 1.061, 0.14, 7.2, 
  "people tested", 776987., 701222., 75765., 69513., 40260., 2.05, 1.85, 0.2, 
  1064., 71.3, 3.7846605*^7, 124.027, 41.8, 16.763, 10.202, 27216.445, "", 
  227.331, 5.91, 23.3, 33.1, "", 6.62, 78.73, 0.88}, 
 {"POL", "Europe", "Poland", "2021-01-26", 1.482722*^6, 4603., 5559.714, 
  35665., 264., 281., 39177.147, 121.623, 146.901, 942.357, 6.976, 7.425, 
  0.88, "", "", 14596., 385.662, "", "", "", "", 42046., 8.140873*^6, 
  215.102, 1.111, 39354., 1.04, 0.141, 7.1, "people tested", 905457., 
  782413., 123044., 128470., 52033., 2.39, 2.07, 0.33, 1375., 71.3, 
  3.7846605*^7, 124.027, 41.8, 16.763, 10.202, 27216.445, "", 227.331, 5.91, 
  23.3, 33.1, "", 6.62, 78.73, 0.88}, {"POL", "Europe", "Poland", 
  "2021-01-27", 1.489512*^6, 6790., 5537.857, 36054., 389., 273.286, 
  39356.555, 179.408, 146.324, 952.635, 10.278, 7.221, 0.88, "", "", 14120., 
  373.085, "", "", "", "", 46671., 8.187544*^6, 216.335, 1.233, 39185., 
  1.035, 0.141, 7.1, "people tested", 1.008253*^6, 858474., 149779., 102796., 
  59495., 2.66, 2.27, 0.4, 1572., 71.3, 3.7846605*^7, 124.027, 41.8, 16.763, 
  10.202, 27216.445, "", 227.331, 5.91, 23.3, 33.1, "", 6.62, 78.73, 0.88}, 
 {"POL", "Europe", "Poland", "2021-01-28", 1.496665*^6, 7153., 5558.571, 
  36443., 389., 268.857, 39545.555, 189., 146.871, 962.913, 10.278, 7.104, 
  0.89, "", "", 13879., 366.717, "", "", "", "", 46873., 8.234417*^6, 
  217.573, 1.238, 39214., 1.036, 0.142, 7.1, "people tested", 1.097036*^6, 
  917908., 179128., 88783., 64577., 2.9, 2.43, 0.47, 1706., 71.3, 
  3.7846605*^7, 124.027, 41.8, 16.763, 10.202, 27216.445, "", 227.331, 5.91, 
  23.3, 33.1, "", 6.62, 78.73, 0.88}, {"POL", "Europe", "Poland", 
  "2021-01-29", 1.50281*^6, 6145., 5480.286, 36780., 337., 267.429, 
  39707.921, 162.366, 144.803, 971.818, 8.904, 7.066, 0.9, "", "", 13726., 
  362.675, "", "", "", "", 327863., 8.56228*^6, 226.236, 8.663, 79701., 
  2.106, 0.069, 14.5, "people tested", 1.141081*^6, 945600., 195481., 44045., 
  65258., 3.02, 2.5, 0.52, 1724., 71.3, 3.7846605*^7, 124.027, 41.8, 16.763, 
  10.202, 27216.445, "", 227.331, 5.91, 23.3, 33.1, "", 6.62, 78.73, 0.88}, 
 {"POL", "Europe", "Poland", "2021-01-30", 1.508674*^6, 5864., 5399.286, 
  37082., 302., 261.286, 39862.862, 154.941, 142.662, 979.797, 7.98, 6.904, 
  0.91, "", "", 13654., 360.772, "", "", "", "", -239172., 8.323108*^6, 
  219.917, -6.32, 39252., 1.037, 0.138, 7.3, "people tested", 1.156931*^6, 
  958453., 198478., 15850., 65110., 3.06, 2.53, 0.52, 1720., 71.3, 
  3.7846605*^7, 124.027, 41.8, 16.763, 10.202, 27216.445, "", 227.331, 5.91, 
  23.3, 33.1, "", 6.62, 78.73, 0.88}, {"POL", "Europe", "Poland", 
  "2021-01-31", 1.513385*^6, 4711., 5420., 37180., 98., 259.571, 39987.338, 
  124.476, 143.21, 982.387, 2.589, 6.859, 0.92, "", "", 13339., 352.449, "", 
  "", "", "", 32020., 8.355128*^6, 220.763, 0.846, 39434., 1.042, 0.137, 7.3, 
  "people tested", 1.176904*^6, 976367., 200537., 19973., 67061., 3.11, 2.58, 
  0.53, 1772., 71.3, 3.7846605*^7, 124.027, 41.8, 16.763, 10.202, 27216.445, 
  "", 227.331, 5.91, 23.3, 33.1, "", 6.62, 78.73, 0.88}, 
 {"POL", "Europe", "Poland", "2021-02-01", 1.515889*^6, 2504., 5395.714, 
  37222., 42., 260.143, 40053.5, 66.162, 142.568, 983.496, 1.11, 6.874, 0.93, 
  "", "", 13507., 356.888, "", "", "", "", 21372., 8.3765*^6, 221.328, 0.565, 
  39668., 1.048, 0.136, 7.4, "people tested", 1.231716*^6, 998587., 233129., 
  54812., 64961., 3.25, 2.64, 0.62, 1716., 71.3, 3.7846605*^7, 124.027, 41.8, 
  16.763, 10.202, 27216.445, "", 227.331, 5.91, 23.3, 33.1, "", 6.62, 78.73, 
  0.88}, {"POL", "Europe", "Poland", "2021-02-02", 1.520215*^6, 4326., 
  5356.143, 37476., 254., 258.714, 40167.804, 114.304, 141.522, 990.208, 
  6.711, 6.836, 0.94, "", "", 13512., 357.02, "", "", "", "", 41614., 
  8.418114*^6, 222.427, 1.1, 39606., 1.046, 0.135, 7.4, "people tested", 
  1.342435*^6, 1.053245*^6, 289190., 110719., 62425., 3.55, 2.78, 0.76, 
  1649., 71.3, 3.7846605*^7, 124.027, 41.8, 16.763, 10.202, 27216.445, "", 
  227.331, 5.91, 23.3, 33.1, "", 6.62, 78.73, 0.88}, 
 {"POL", "Europe", "Poland", "2021-02-03", 1.527016*^6, 6801., 5357.714, 
  37897., 421., 263.286, 40347.503, 179.699, 141.564, 1001.332, 11.124, 
  6.957, 0.94, "", "", 13225., 349.437, "", "", "", "", 46604., 8.464718*^6, 
  223.659, 1.231, 39596., 1.046, 0.135, 7.4, "people tested", 1.461578*^6, 
  1.117146*^6, 344432., 119143., 64761., 3.86, 2.95, 0.91, 1711., 71.3, 
  3.7846605*^7, 124.027, 41.8, 16.763, 10.202, 27216.445, "", 227.331, 5.91, 
  23.3, 33.1, "", 6.62, 78.73, 0.88}, {"POL", "Europe", "Poland", 
  "2021-02-04", 1.533511*^6, 6495., 5263.714, 38344., 447., 271.571, 
  40519.117, 171.614, 139.08, 1013.142, 11.811, 7.176, 0.94, "", "", 12945., 
  342.039, "", "", "", "", 43574., 8.508292*^6, 224.81, 1.151, 39125., 1.034, 
  0.135, 7.4, "people tested", 1.566604*^6, 1.171229*^6, 395375., 105026., 
  67081., 4.14, 3.09, 1.04, 1772., 71.3, 3.7846605*^7, 124.027, 41.8, 16.763, 
  10.202, 27216.445, "", 227.331, 5.91, 23.3, 33.1, "", 6.62, 78.73, 0.88}, 
 {"POL", "Europe", "Poland", "2021-02-05", 1.539564*^6, 6053., 5250.571, 
  38712., 368., 276., 40679.052, 159.935, 138.733, 1022.866, 9.723, 7.293, 
  0.96, "", "", 12837., 339.185, "", "", "", "", 41198., 8.54949*^6, 225.898, 
  1.089, "", "", "", "", "people tested", 1.617764*^6, 1.193034*^6, 424730., 
  51160., 68098., 4.27, 3.15, 1.12, 1799., 71.3, 3.7846605*^7, 124.027, 41.8, 
  16.763, 10.202, 27216.445, "", 227.331, 5.91, 23.3, 33.1, "", 6.62, 78.73, 
  0.88}, {"POL", "Europe", "Poland", "2021-02-06", 1.54553*^6, 5966., 
  5265.143, 38994., 282., 273.143, 40836.688, 157.636, 139.118, 1030.317, 
  7.451, 7.217, 0.97, "", "", 12743., 336.701, "", "", "", "", 43656., 
  8.593146*^6, 227.052, 1.153, 38577., 1.019, 0.136, 7.3, "people tested", 
  1.641158*^6, 1.200793*^6, 440365., 23394., 69175., 4.34, 3.17, 1.16, 1828., 
  71.3, 3.7846605*^7, 124.027, 41.8, 16.763, 10.202, 27216.445, "", 227.331, 
  5.91, 23.3, 33.1, "", 6.62, 78.73, 0.88}, {"POL", "Europe", "Poland", 
  "2021-02-07", 1.550255*^6, 4725., 5267.143, 39087., 93., 272.429, 
  40961.534, 124.846, 139.171, 1032.774, 2.457, 7.198, 0.98, "", "", 12528., 
  331.02, "", "", "", "", 31005., 8.624151*^6, 227.871, 0.819, 38432., 1.015, 
  0.137, 7.3, "people tested", 1.656708*^6, 1.206212*^6, 450496., 15550., 
  68543., 4.38, 3.19, 1.19, 1811., 71.3, 3.7846605*^7, 124.027, 41.8, 16.763, 
  10.202, 27216.445, "", 227.331, 5.91, 23.3, 33.1, "", 6.62, 78.73, 0.88}, 
 {"POL", "Europe", "Poland", "2021-02-08", 1.552686*^6, 2431., 5256.714, 
  39132., 45., 272.857, 41025.767, 64.233, 138.895, 1033.963, 1.189, 7.21, 
  0.99, "", "", 12559., 331.84, "", "", "", "", 20821., 8.644972*^6, 228.421, 
  0.55, 38353., 1.013, 0.137, 7.3, "people tested", "", "", "", "", 69071., 
  "", "", "", 1825., 71.3, 3.7846605*^7, 124.027, 41.8, 16.763, 10.202, 
  27216.445, "", 227.331, 5.91, 23.3, 33.1, "", 6.62, 78.73, 0.88}, 
 {"POL", "Europe", "Poland", "2021-02-09", 1.556685*^6, 3999., 5210., 39360., 
  228., 269.143, 41131.43, 105.663, 137.661, 1039.988, 6.024, 7.111, 1., "", 
  "", 12677., 334.957, "", "", "", "", 42957., 8.687929*^6, 229.556, 1.135, 
  38545., 1.018, 0.135, 7.4, "people tested", 1.773715*^6, 1.291569*^6, 
  482146., "", 61611., 4.69, 3.41, 1.27, 1628., 71.3, 3.7846605*^7, 124.027, 
  41.8, 16.763, 10.202, 27216.445, "", 227.331, 5.91, 23.3, 33.1, "", 6.62, 
  78.73, 0.88}, {"POL", "Europe", "Poland", "2021-02-10", 1.563645*^6, 6960., 
  5232.714, 39721., 361., 260.571, 41315.331, 183.9, 138.261, 1049.526, 
  9.539, 6.885, 1.02, "", "", 12472., 329.541, "", "", "", "", 51599., 
  8.739528*^6, 230.92, 1.363, 39259., 1.037, 0.133, 7.5, "people tested", "", 
  "", "", "", 60307., "", "", "", 1593., 71.3, 3.7846605*^7, 124.027, 41.8, 
  16.763, 10.202, 27216.445, "", 227.331, 5.91, 23.3, 33.1, "", 6.62, 78.73, 
  0.88}, {"POL", "Europe", "Poland", "2021-02-11", 1.570658*^6, 7013., 
  5306.714, 40177., 456., 261.857, 41500.631, 185.301, 140.216, 1061.575, 
  12.049, 6.919, 1.03, "", "", 12227., 323.067, "", "", "", "", 51196., 
  8.790724*^6, 232.272, 1.353, 40347., 1.066, 0.132, 7.6, "people tested", 
  1.993739*^6, 1.413132*^6, 580607., "", 61019., 5.27, 3.73, 1.53, 1612., 
  71.3, 3.7846605*^7, 124.027, 41.8, 16.763, 10.202, 27216.445, "", 227.331, 
  5.91, 23.3, 33.1, "", 6.62, 78.73, 0.88}, {"POL", "Europe", "Poland", 
  "2021-02-12", 1.577036*^6, 6378., 5353.143, 40424., 247., 244.571, 
  41669.154, 168.522, 141.443, 1068.101, 6.526, 6.462, 1.05, "", "", 12215., 
  322.75, "", "", "", "", 48248., 8.838972*^6, 233.547, 1.275, 41355., 1.093, 
  0.129, 7.7, "people tested", 2.071009*^6, 1.446102*^6, 624907., 77270., 
  64749., 5.47, 3.82, 1.65, 1711., 71.3, 3.7846605*^7, 124.027, 41.8, 16.763, 
  10.202, 27216.445, "", 227.331, 5.91, 23.3, 33.1, "", 6.62, 78.73, 0.88}, 
 {"POL", "Europe", "Poland", "2021-02-13", 1.583621*^6, 6585., 5441.571, 
  40709., 285., 245., 41843.146, 173.992, 143.78, 1075.631, 7.53, 6.474, 
  1.07, "", "", 12163., 321.376, "", "", "", "", 48994., 8.887966*^6, 
  234.842, 1.295, 42117., 1.113, 0.129, 7.7, "people tested", 2.107089*^6, 
  1.466439*^6, 640650., 36080., 66562., 5.57, 3.87, 1.69, 1759., 71.3, 
  3.7846605*^7, 124.027, 41.8, 16.763, 10.202, 27216.445, "", 227.331, 5.91, 
  23.3, 33.1, "", 6.62, 78.73, 0.88}, {"POL", "Europe", "Poland", 
  "2021-02-14", 1.588955*^6, 5334., 5528.571, 40807., 98., 245.714, 
  41984.083, 140.937, 146.078, 1078.221, 2.589, 6.492, 1.1, "", "", 11962., 
  316.065, "", "", "", "", 34130., 8.922096*^6, 235.744, 0.902, 42564., 
  1.125, 0.13, 7.7, "people tested", 2.122245*^6, 1.476274*^6, 645971., 
  15156., 66505., 5.61, 3.9, 1.71, 1757., 71.3, 3.7846605*^7, 124.027, 41.8, 
  16.763, 10.202, 27216.445, "", 227.331, 5.91, 23.3, 33.1, "", 6.62, 78.73, 
  0.88}, {"POL", "Europe", "Poland", "2021-02-15", 1.591497*^6, 2542., 
  5544.429, 40832., 25., 242.857, 42051.249, 67.166, 146.497, 1078.881, 
  0.661, 6.417, 1.12, "", "", 12026., 317.756, "", "", "", "", 22360., 
  8.944456*^6, 236.334, 0.591, 42783., 1.13, 0.13, 7.7, "people tested", 
  2.159146*^6, 1.500911*^6, 658235., 36901., 63419., 5.7, 3.97, 1.74, 1676., 
  71.3, 3.7846605*^7, 124.027, 41.8, 16.763, 10.202, 27216.445, "", 227.331, 
  5.91, 23.3, 33.1, "", 6.62, 78.73, 0.88}, {"POL", "Europe", "Poland", 
  "2021-02-16", 1.596673*^6, 5176., 5712.571, 41028., 196., 238.286, 
  42188.011, 136.763, 150.94, 1084.06, 5.179, 6.296, 1.16, "", "", 12318., 
  325.472, "", "", "", "", 45741., 8.990197*^6, 237.543, 1.209, 43181., 
  1.141, 0.132, 7.6, "people tested", 2.230117*^6, 1.538737*^6, 691380., 
  70971., 65200., 5.89, 4.07, 1.83, 1723., 71.3, 3.7846605*^7, 124.027, 41.8, 
  16.763, 10.202, 27216.445, "", 227.331, 5.91, 23.3, 33.1, "", 6.62, 78.73, 
  0.88}, {"POL", "Europe", "Poland", "2021-02-17", 1.605372*^6, 8699., 5961., 
  41308., 280., 226.714, 42417.86, 229.849, 157.504, 1091.459, 7.398, 5.99, 
  1.18, "", "", 12225., 323.014, "", "", "", "", 54268., 9.044465*^6, 
  238.977, 1.434, 43562., 1.151, 0.137, 7.3, "people tested", 2.384794*^6, 
  1.610734*^6, 774060., 154677., 71581., 6.3, 4.26, 2.05, 1891., 71.3, 
  3.7846605*^7, 124.027, 41.8, 16.763, 10.202, 27216.445, "", 227.331, 5.91, 
  23.3, 33.1, "", 6.62, 78.73, 0.88}, {"POL", "Europe", "Poland", 
  "2021-02-18", 1.614446*^6, 9074., 6255.429, 41582., 274., 200.714, 
  42657.618, 239.757, 165.284, 1098.698, 7.24, 5.303, 1.2, "", "", 12188., 
  322.037, "", "", "", "", 53559., 9.098024*^6, 240.392, 1.415, 43900., 1.16, 
  0.142, 7., "people tested", 2.556999*^6, 1.691115*^6, 865884., 172205., 
  80466., 6.76, 4.47, 2.29, 2126., 71.3, 3.7846605*^7, 124.027, 41.8, 16.763, 
  10.202, 27216.445, "", 227.331, 5.91, 23.3, 33.1, "", 6.62, 78.73, 0.88}, 
 {"POL", "Europe", "Poland", "2021-02-19", 1.623218*^6, 8772., 6597.429, 
  41823., 241., 199.857, 42889.395, 231.778, 174.32, 1105.066, 6.368, 5.281, 
  1.21, "", "", 12441., 328.722, "", "", "", "", 49069., 9.147093*^6, 
  241.689, 1.297, 44017., 1.163, 0.15, 6.7, "people tested", 2.660776*^6, 
  1.743841*^6, 916935., 103777., 84252., 7.03, 4.61, 2.42, 2226., 71.3, 
  3.7846605*^7, 124.027, 41.8, 16.763, 10.202, 27216.445, "", 227.331, 5.91, 
  23.3, 33.1, "", 6.62, 78.73, 0.88}, {"POL", "Europe", "Poland", 
  "2021-02-20", 1.631727*^6, 8509., 6872.286, 42077., 254., 195.429, 
  43114.224, 224.829, 181.583, 1111.777, 6.711, 5.164, 1.22, "", "", 12517., 
  330.73, "", "", "", "", 50035., 9.197128*^6, 243.011, 1.322, 44166., 1.167, 
  0.156, 6.4, "people tested", 2.697815*^6, 1.772133*^6, 925682., 37039., 
  84389., 7.13, 4.68, 2.45, 2230., 71.3, 3.7846605*^7, 124.027, 41.8, 16.763, 
  10.202, 27216.445, "", 227.331, 5.91, 23.3, 33.1, "", 6.62, 78.73, 0.88}, 
 {"POL", "Europe", "Poland", "2021-02-21", 1.638767*^6, 7040., 7116., 42171., 
  94., 194.857, 43300.238, 186.014, 188.022, 1114.261, 2.484, 5.149, 1.23, 
  "", "", 12609., 333.161, "", "", "", "", 37055., 9.234183*^6, 243.99, 
  0.979, 44584., 1.178, 0.16, 6.3, "people tested", 2.715159*^6, 1.785194*^6, 
  929965., 17344., 84702., 7.17, 4.72, 2.46, 2238., 71.3, 3.7846605*^7, 
  124.027, 41.8, 16.763, 10.202, 27216.445, "", 227.331, 5.91, 23.3, 33.1, 
  "", 6.62, 78.73, 0.88}, {"POL", "Europe", "Poland", "2021-02-22", 
  1.642658*^6, 3891., 7308.714, 42188., 17., 193.714, 43403.048, 102.81, 
  193.114, 1114.71, 0.449, 5.118, 1.24, "", "", 12868., 340.004, "", "", "", 
  "", 24708., 9.258891*^6, 244.643, 0.653, 44919., 1.187, 0.163, 6.1, 
  "people tested", 2.759436*^6, 1.824654*^6, 934782., 44277., 85756., 7.29, 
  4.82, 2.47, 2266., 71.3, 3.7846605*^7, 124.027, 41.8, 16.763, 10.202, 
  27216.445, "", 227.331, 5.91, 23.3, 33.1, "", 6.62, 78.73, 0.88}, 
 {"POL", "Europe", "Poland", "2021-02-23", 1.648962*^6, 6304., 7469.857, 
  42436., 248., 201.143, 43569.615, 166.567, 197.372, 1121.263, 6.553, 5.315, 
  1.26, "", "", 13350., 352.74, "", "", "", "", 41508., 9.300399*^6, 245.739, 
  1.097, 44315., 1.171, 0.169, 5.9, "people tested", "", "", "", "", 92135., 
  "", "", "", 2434., 71.3, 3.7846605*^7, 124.027, 41.8, 16.763, 10.202, 
  27216.445, "", 227.331, 5.91, 23.3, 33.1, "", 6.62, 78.73, 0.88}, 
 {"POL", "Europe", "Poland", "2021-02-24", 1.661109*^6, 12147., 7962.429, 
  42808., 372., 214.286, 43890.568, 320.953, 210.387, 1131.092, 9.829, 5.662, 
  1.28, "", "", 13477., 356.095, "", "", "", "", 61168., 9.361567*^6, 
  247.356, 1.616, 45300., 1.197, 0.176, 5.7, "people tested", 2.990683*^6, 
  1.959165*^6, 1.031518*^6, "", 86556., 7.9, 5.18, 2.73, 2287., 71.3, 
  3.7846605*^7, 124.027, 41.8, 16.763, 10.202, 27216.445, "", 227.331, 5.91, 
  23.3, 33.1, "", 6.62, 78.73, 0.88}, {"POL", "Europe", "Poland", 
  "2021-02-25", 1.673252*^6, 12143., 8400.857, 43094., 286., 216., 44211.416, 
  320.848, 221.971, 1138.649, 7.557, 5.707, 1.29, "", "", 13818., 365.105, 
  "", "", "", "", 56873., 9.41844*^6, 248.858, 1.503, 45774., 1.209, 0.184, 
  5.4, "people tested", "", "", "", "", 81893., "", "", "", 2164., 71.3, 
  3.7846605*^7, 124.027, 41.8, 16.763, 10.202, 27216.445, "", 227.331, 5.91, 
  23.3, 33.1, "", 6.62, 78.73, 0.88}, {"POL", "Europe", "Poland", 
  "2021-02-26", 1.684788*^6, 11536., 8795.714, 43353., 259., 218.571, 
  44516.225, 304.809, 232.404, 1145.492, 6.843, 5.775, 1.28, "", "", 14058., 
  371.447, "", "", "", "", 52768., 9.471208*^6, 250.253, 1.394, 46302., 
  1.223, 0.19, 5.3, "people tested", 3.269812*^6, 2.101754*^6, 1.168058*^6, 
  "", 87005., 8.64, 5.55, 3.09, 2299., 71.3, 3.7846605*^7, 124.027, 41.8, 
  16.763, 10.202, 27216.445, "", 227.331, 5.91, 23.3, 33.1, "", 6.62, 78.73, 
  0.88}, {"POL", "Europe", "Poland", "2021-02-27", 1.696885*^6, 12097., 
  9308.286, 43656., 303., 225.571, 44835.858, 319.632, 245.948, 1153.498, 
  8.006, 5.96, 1.28, "", "", "", "", "", "", "", "", 56445., 9.527653*^6, 
  251.744, 1.491, 47218., 1.248, 0.197, 5.1, "people tested", "", "", "", "", 
  86467., "", "", "", 2285., 73.15, 3.7846605*^7, 124.027, 41.8, 16.763, 
  10.202, 27216.445, "", 227.331, 5.91, 23.3, 33.1, "", 6.62, 78.73, 0.88}, 
 {"POL", "Europe", "Poland", "2021-02-28", 1.706986*^6, 10101., 9745.571, 
  43769., 113., 228.286, 45102.751, 266.893, 257.502, 1156.484, 2.986, 6.032, 
  1.28, "", "", "", "", "", "", "", "", 43518., 9.571171*^6, 252.894, 1.15, 
  48141., 1.272, 0.202, 4.9, "people tested", 3.336354*^6, 2.149607*^6, 
  1.186747*^6, "", 88742., 8.82, 5.68, 3.14, 2345., 73.15, 3.7846605*^7, 
  124.027, 41.8, 16.763, 10.202, 27216.445, "", 227.331, 5.91, 23.3, 33.1, 
  "", 6.62, 78.73, 0.88}, {"POL", "Europe", "Poland", "2021-03-01", 
  1.711772*^6, 4786., 9873.429, 43793., 24., 229.286, 45229.209, 126.458, 
  260.88, 1157.118, 0.634, 6.058, 1.27, "", "", 14929., 394.461, "", "", "", 
  "", 26496., 9.597667*^6, 253.594, 0.7, 48397., 1.279, 0.204, 4.9, 
  "people tested", 3.383426*^6, 2.190526*^6, 1.1929*^6, 47072., 89141., 8.94, 
  5.79, 3.15, 2355., 73.15, 3.7846605*^7, 124.027, 41.8, 16.763, 10.202, 
  27216.445, "", 227.331, 5.91, 23.3, 33.1, "", 6.62, 78.73, 0.88}, 
 {"POL", "Europe", "Poland", "2021-03-02", 1.719708*^6, 7936., 10106.571, 
  44008., 215., 224.571, 45438.897, 209.689, 267.04, 1162.799, 5.681, 5.934, 
  1.28, "", "", 15400., 406.906, "", "", "", "", 49511., 9.647178*^6, 
  254.902, 1.308, 49540., 1.309, 0.204, 4.9, "people tested", "", "", "", "", 
  89473., "", "", "", 2364., 73.15, 3.7846605*^7, 124.027, 41.8, 16.763, 
  10.202, 27216.445, "", 227.331, 5.91, 23.3, 33.1, "", 6.62, 78.73, 0.88}, 
 {"POL", "Europe", "Poland", "2021-03-03", 1.735406*^6, 15698., 10613.857, 
  44360., 352., 221.714, 45853.677, 414.78, 280.444, 1172.1, 9.301, 5.858, 
  1.28, "", "", 15591., 411.952, "", "", "", "", 62059., 9.709237*^6, 
  256.542, 1.64, 49667., 1.312, 0.214, 4.7, "people tested", 3.619316*^6, 
  2.338137*^6, 1.281179*^6, "", 89805., 9.56, 6.18, 3.39, 2373., 73.15, 
  3.7846605*^7, 124.027, 41.8, 16.763, 10.202, 27216.445, "", 227.331, 5.91, 
  23.3, 33.1, "", 6.62, 78.73, 0.88}, {"POL", "Europe", "Poland", 
  "2021-03-04", 1.750659*^6, 15253., 11058.143, 44649., 289., 222.143, 
  46256.699, 403.022, 292.183, 1179.736, 7.636, 5.87, 1.28, "", "", 15992., 
  422.548, "", "", "", "", 62381., 9.771618*^6, 258.19, 1.648, 50454., 1.333, 
  0.219, 4.6, "people tested", 3.791577*^6, 2.424929*^6, 1.366648*^6, 
  172261., 94476., 10.02, 6.41, 3.61, 2496., 73.15, 3.7846605*^7, 124.027, 
  41.8, 16.763, 10.202, 27216.445, "", 227.331, 5.91, 23.3, 33.1, "", 6.62, 
  78.73, 0.88}, {"POL", "Europe", "Poland", "2021-03-05", 1.76649*^6, 15831., 
  11671.714, 44912., 263., 222.714, 46674.992, 418.294, 308.395, 1186.685, 
  6.949, 5.885, 1.28, "", "", 16423., 433.936, "", "", "", "", 58606., 
  9.830224*^6, 259.739, 1.549, 51288., 1.355, 0.228, 4.4, "people tested", 
  "", "", "", "", 85933., "", "", "", 2271., 70.37, 3.7846605*^7, 124.027, 
  41.8, 16.763, 10.202, 27216.445, "", 227.331, 5.91, 23.3, 33.1, "", 6.62, 
  78.73, 0.88}, {"POL", "Europe", "Poland", "2021-03-06", 1.781345*^6, 
  14855., 12065.714, 45159., 247., 214.714, 47067.498, 392.505, 318.806, 
  1193.211, 6.526, 5.673, 1.27, "", "", 16725., 441.915, "", "", "", "", 
  61859., 9.892083*^6, 261.373, 1.634, 52061., 1.376, 0.232, 4.3, 
  "people tested", 3.951104*^6, 2.526389*^6, 1.424715*^6, "", 92574., 10.44, 
  6.68, 3.76, 2446., 70.37, 3.7846605*^7, 124.027, 41.8, 16.763, 10.202, 
  27216.445, "", 227.331, 5.91, 23.3, 33.1, "", 6.62, 78.73, 0.88}, 
 {"POL", "Europe", "Poland", "2021-03-07", 1.794914*^6, 13569., 12561.143, 
  45285., 126., 216.571, 47426.024, 358.526, 331.896, 1196.541, 3.329, 5.722, 
  1.26, "", "", 16861., 445.509, "", "", "", "", 49690., 9.941773*^6, 
  262.686, 1.313, 52943., 1.399, 0.237, 4.2, "people tested", "", "", "", "", 
  91652., "", "", "", 2422., 70.37, 3.7846605*^7, 124.027, 41.8, 16.763, 
  10.202, 27216.445, "", 227.331, 5.91, 23.3, 33.1, "", 6.62, 78.73, 0.88}, 
 {"POL", "Europe", "Poland", "2021-03-08", 1.801083*^6, 6169., 12758.714, 
  45317., 32., 217.714, 47589.024, 163., 337.116, 1197.386, 0.846, 5.753, 
  1.26, "", "", 17337., 458.086, "", "", "", "", 31220., 9.972993*^6, 
  263.511, 0.825, 53618., 1.417, 0.238, 4.2, "people tested", 4.004734*^6, 
  2.570094*^6, 1.43464*^6, "", 88758., 10.58, 6.79, 3.79, 2345., 70.37, 
  3.7846605*^7, 124.027, 41.8, 16.763, 10.202, 27216.445, "", 227.331, 5.91, 
  23.3, 33.1, "", 6.62, 78.73, 0.88}, {"POL", "Europe", "Poland", 
  "2021-03-09", 1.811036*^6, 9953., 13046.857, 45599., 282., 227.286, 
  47852.007, 262.983, 344.73, 1204.837, 7.451, 6.005, 1.26, "", "", 18105., 
  478.378, "", "", "", "", 53393., 1.0026386*^7, 264.922, 1.411, 54173., 
  1.431, 0.241, 4.2, "people tested", 4.086863*^6, 2.641693*^6, 1.44517*^6, 
  82129., 83642., 10.8, 6.98, 3.82, 2210., 70.37, 3.7846605*^7, 124.027, 
  41.8, 16.763, 10.202, 27216.445, "", 227.331, 5.91, 23.3, 33.1, "", 6.62, 
  78.73, 0.88}, {"POL", "Europe", "Poland", "2021-03-10", 1.828313*^6, 
  17277., 13272.429, 45997., 398., 233.857, 48308.507, 456.501, 350.69, 
  1215.353, 10.516, 6.179, 1.27, "", "", 18378., 485.592, "", "", "", "", 
  67762., 1.0094148*^7, 266.712, 1.79, 54987., 1.453, 0.241, 4.1, 
  "people tested", "", "", "", "", 88535., "", "", "", 2339., 70.37, 
  3.7846605*^7, 124.027, 41.8, 16.763, 10.202, 27216.445, "", 227.331, 5.91, 
  23.3, 33.1, "", 6.62, 78.73, 0.88}, {"POL", "Europe", "Poland", 
  "2021-03-11", 1.849424*^6, 21111., 14109.286, 46373., 376., 246.286, 
  48866.312, 557.804, 372.802, 1225.288, 9.935, 6.507, 1.29, "", "", 18686., 
  493.73, "", "", "", "", 72729., 1.0166877*^7, 268.634, 1.922, 56466., 
  1.492, 0.25, 4., "people tested", 4.391256*^6, 2.835856*^6, 1.5554*^6, "", 
  85668., 11.6, 7.49, 4.11, 2264., 70.37, 3.7846605*^7, 124.027, 41.8, 
  16.763, 10.202, 27216.445, "", 227.331, 5.91, 23.3, 33.1, "", 6.62, 78.73, 
  0.88}, {"POL", "Europe", "Poland", "2021-03-12", 1.868297*^6, 18873., 
  14543.857, 46724., 351., 258.857, 49364.983, 498.671, 384.284, 1234.563, 
  9.274, 6.84, 1.29, "", "", 19102., 504.722, "", "", "", "", 65330., 
  1.0232207*^7, 270.36, 1.726, 57426., 1.517, 0.253, 3.9, "people tested", 
  4.487273*^6, 2.891753*^6, 1.59552*^6, 96017., 87990., 11.86, 7.64, 4.22, 
  2325., 70.37, 3.7846605*^7, 124.027, 41.8, 16.763, 10.202, 27216.445, "", 
  227.331, 5.91, 23.3, 33.1, "", 6.62, 78.73, 0.88}, 
 {"POL", "Europe", "Poland", "2021-03-13", 1.88936*^6, 21063., 15430.714, 
  47068., 344., 272.714, 49921.519, 556.536, 407.717, 1243.652, 9.089, 7.206, 
  1.3, "", "", 19541., 516.321, "", "", "", "", 72704., 1.0304911*^7, 
  272.281, 1.921, 58975., 1.558, 0.262, 3.8, "people tested", 4.517537*^6, 
  2.914792*^6, 1.602745*^6, 30264., 80919., 11.94, 7.7, 4.23, 2138., 70.37, 
  3.7846605*^7, 124.027, 41.8, 16.763, 10.202, 27216.445, "", 227.331, 5.91, 
  23.3, 33.1, "", 6.62, 78.73, 0.88}, {"POL", "Europe", "Poland", 
  "2021-03-14", 1.906632*^6, 17272., 15959.714, 47178., 110., 270.429, 
  50377.887, 456.369, 421.695, 1246.558, 2.906, 7.145, 1.3, "", "", 19654., 
  519.307, "", "", "", "", 59396., 1.0364307*^7, 273.85, 1.569, 60362., 
  1.595, 0.264, 3.8, "people tested", 4.530783*^6, 2.924629*^6, 1.606154*^6, 
  13246., 78981., 11.97, 7.73, 4.24, 2087., 70.37, 3.7846605*^7, 124.027, 
  41.8, 16.763, 10.202, 27216.445, "", 227.331, 5.91, 23.3, 33.1, "", 6.62, 
  78.73, 0.88}, {"POL", "Europe", "Poland", "2021-03-15", 1.917527*^6, 
  10895., 16634.857, 47206., 28., 269.857, 50665.76, 287.873, 439.534, 
  1247.298, 0.74, 7.13, 1.3, "", "", 20249., 535.028, "", "", "", "", 42052., 
  1.0406359*^7, 274.961, 1.111, 61909., 1.636, 0.269, 3.7, "people tested", 
  4.55706*^6, 2.946767*^6, 1.610293*^6, 26277., 78904., 12.04, 7.79, 4.25, 
  2085., 70.37, 3.7846605*^7, 124.027, 41.8, 16.763, 10.202, 27216.445, "", 
  227.331, 5.91, 23.3, 33.1, "", 6.62, 78.73, 0.88}, 
 {"POL", "Europe", "Poland", "2021-03-16", 1.931921*^6, 14394., 17269.286, 
  47578., 372., 282.714, 51046.085, 380.325, 456.297, 1257.127, 9.829, 7.47, 
  1.3, "", "", 21183., 559.707, "", "", "", "", 63245., 1.0469604*^7, 
  276.633, 1.671, 63317., 1.673, 0.273, 3.7, "people tested", 4.605929*^6, 
  2.984642*^6, 1.621287*^6, 48869., 74152., 12.17, 7.89, 4.28, 1959., 70.37, 
  3.7846605*^7, 124.027, 41.8, 16.763, 10.202, 27216.445, "", 227.331, 5.91, 
  23.3, 33.1, "", 6.62, 78.73, 0.88}, {"POL", "Europe", "Poland", 
  "2021-03-17", 1.956974*^6, 25053., 18380.143, 48032., 454., 290.714, 
  51708.046, 661.962, 485.648, 1269.123, 11.996, 7.681, 1.3, "", "", 21511., 
  568.373, "", "", "", "", 84156., 1.055376*^7, 278.856, 2.224, 65659., 
  1.735, 0.28, 3.6, "people tested", 4.738902*^6, 3.074378*^6, 1.664524*^6, 
  132973., 71406., 12.52, 8.12, 4.4, 1887., 70.37, 3.7846605*^7, 124.027, 
  41.8, 16.763, 10.202, 27216.445, "", 227.331, 5.91, 23.3, 33.1, "", 6.62, 
  78.73, 0.88}, {"POL", "Europe", "Poland", "2021-03-18", 1.984248*^6, 
  27274., 19260.571, 48388., 356., 287.857, 52428.692, 720.646, 508.911, 
  1278.529, 9.406, 7.606, 1.29, "", "", 21858., 577.542, "", "", "", "", 
  85645., 1.0639405*^7, 281.119, 2.263, 67504., 1.784, 0.285, 3.5, 
  "people tested", 4.89332*^6, 3.162971*^6, 1.730349*^6, 154418., 71723., 
  12.93, 8.36, 4.57, 1895., 70.37, 3.7846605*^7, 124.027, 41.8, 16.763, 
  10.202, 27216.445, "", 227.331, 5.91, 23.3, 33.1, "", 6.62, 78.73, 0.88}, 
 {"POL", "Europe", "Poland", "2021-03-19", 2.010244*^6, 25996., 20278.143, 
  48807., 419., 297.571, 53115.57, 686.878, 535.798, 1289.6, 11.071, 7.863, 
  1.28, "", "", 22567., 596.275, "", "", "", "", 85408., 1.0724813*^7, 
  283.376, 2.257, 70372., 1.859, 0.288, 3.5, "people tested", 4.983494*^6, 
  3.213724*^6, 1.76977*^6, 90174., 70889., 13.17, 8.49, 4.68, 1873., 70.37, 
  3.7846605*^7, 124.027, 41.8, 16.763, 10.202, 27216.445, "", 227.331, 5.91, 
  23.3, 33.1, "", 6.62, 78.73, 0.88}, {"POL", "Europe", "Poland", 
  "2021-03-20", 2.0367*^6, 26456., 21048.571, 49159., 352., 298.714, 
  53814.602, 699.032, 556.155, 1298.901, 9.301, 7.893, 1.27, "", "", 23293., 
  615.458, "", "", "", "", 86921., 1.0811734*^7, 285.672, 2.297, 72403., 
  1.913, 0.291, 3.4, "people tested", 5.014167*^6, 3.233998*^6, 1.780169*^6, 
  30673., 70947., 13.25, 8.55, 4.7, 1875., 72.22, 3.7846605*^7, 124.027, 
  41.8, 16.763, 10.202, 27216.445, "", 227.331, 5.91, 23.3, 33.1, "", 6.62, 
  78.73, 0.88}, {"POL", "Europe", "Poland", "2021-03-21", 2.05855*^6, 21850., 
  21702.571, 49300., 141., 303.143, 54391.933, 577.331, 573.435, 1302.627, 
  3.726, 8.01, 1.26, "", "", 23583., 623.121, "", "", "", "", 62407., 
  1.0874141*^7, 287.321, 1.649, 72833., 1.924, 0.298, 3.4, "people tested", 
  5.026182*^6, 3.242462*^6, 1.78372*^6, 12015., 70771., 13.28, 8.57, 4.71, 
  1870., 72.22, 3.7846605*^7, 124.027, 41.8, 16.763, 10.202, 27216.445, "", 
  227.331, 5.91, 23.3, 33.1, "", 6.62, 78.73, 0.88}, 
 {"POL", "Europe", "Poland", "2021-03-22", 2.073129*^6, 14579., 22228.857, 
  49365., 65., 308.429, 54777.146, 385.213, 587.341, 1304.344, 1.717, 8.149, 
  1.26, "", "", 24637., 650.97, "", "", "", "", 48491., 1.0922632*^7, 
  288.603, 1.281, 73753., 1.949, 0.301, 3.3, "people tested", 5.077928*^6, 
  3.289482*^6, 1.788446*^6, 51746., 74410., 13.42, 8.69, 4.73, 1966., 72.22, 
  3.7846605*^7, 124.027, 41.8, 16.763, 10.202, 27216.445, "", 227.331, 5.91, 
  23.3, 33.1, "", 6.62, 78.73, 0.88}, {"POL", "Europe", "Poland", 
  "2021-03-23", 2.089869*^6, 16740., 22564., 49761., 396., 311.857, 
  55219.458, 442.312, 596.196, 1314.807, 10.463, 8.24, 1.25, "", "", 26075., 
  688.965, "", "", "", "", 71088., 1.099372*^7, 290.481, 1.878, 74874., 
  1.978, 0.301, 3.3, "people tested", 5.193835*^6, 3.385827*^6, 1.808008*^6, 
  115907., 83987., 13.72, 8.95, 4.78, 2219., 72.22, 3.7846605*^7, 124.027, 
  41.8, 16.763, 10.202, 27216.445, "", 227.331, 5.91, 23.3, 33.1, "", 6.62, 
  78.73, 0.88}, {"POL", "Europe", "Poland", "2021-03-24", 2.120671*^6, 
  30802., 23385.286, 50340., 579., 329.714, 56033.322, 813.864, 617.897, 
  1330.106, 15.299, 8.712, 1.25, "", "", 26511., 700.486, "", "", "", "", 
  95192., 1.1088912*^7, 292.996, 2.515, 76450., 2.02, 0.306, 3.3, 
  "people tested", 5.381726*^6, 3.524209*^6, 1.857517*^6, 187891., 91832., 
  14.22, 9.31, 4.91, 2426., 72.22, 3.7846605*^7, 124.027, 41.8, 16.763, 
  10.202, 27216.445, "", 227.331, 5.91, 23.3, 33.1, "", 6.62, 78.73, 0.88}, 
 {"POL", "Europe", "Poland", "2021-03-25", 2.154821*^6, 34150., 24367.571, 
  50860., 520., 353.143, 56935.649, 902.327, 643.851, 1343.846, 13.74, 9.331, 
  1.25, "", "", 27118., 716.524, "", "", "", "", 102073., 1.1190985*^7, 
  295.693, 2.697, 78797., 2.082, 0.309, 3.2, "people tested", "", "", "", "", 
  96474., "", "", "", 2549., 72.22, 3.7846605*^7, 124.027, 41.8, 16.763, 
  10.202, 27216.445, "", 227.331, 5.91, 23.3, 33.1, "", 6.62, 78.73, 0.88}, 
 {"POL", "Europe", "Poland", "2021-03-26", 2.189966*^6, 35145., 25674.571, 
  51305., 445., 356.857, 57864.266, 928.617, 678.385, 1355.604, 11.758, 
  9.429, 1.23, "", "", 27779., 733.989, "", "", "", "", 106617., 
  1.1297602*^7, 298.51, 2.817, 81827., 2.162, 0.314, 3.2, "people tested", 
  5.755551*^6, 3.785646*^6, 1.969905*^6, "", 110294., 15.21, 10., 5.2, 2914., 
  72.22, 3.7846605*^7, 124.027, 41.8, 16.763, 10.202, 27216.445, "", 227.331, 
  5.91, 23.3, 33.1, "", 6.62, 78.73, 0.88}, {"POL", "Europe", "Poland", 
  "2021-03-27", 2.221725*^6, 31759., 26432.143, 51753., 448., 370.571, 
  58703.416, 839.151, 698.402, 1367.441, 11.837, 9.791, 1.21, "", "", 28574., 
  754.995, "", "", "", "", 100299., 1.1397901*^7, 301.16, 2.65, 83738., 
  2.213, 0.316, 3.2, "people tested", "", "", "", "", 114986., "", "", "", 
  3038., 75.93, 3.7846605*^7, 124.027, 41.8, 16.763, 10.202, 27216.445, "", 
  227.331, 5.91, 23.3, 33.1, "", 6.62, 78.73, 0.88}, 
 {"POL", "Europe", "Poland", "2021-03-28", 2.250991*^6, 29266., 27491.571, 
  51884., 131., 369.143, 59476.695, 773.279, 726.395, 1370.902, 3.461, 9.754, 
  1.18, "", "", 29071., 768.127, "", "", "", "", 86011., 1.1483912*^7, 
  303.433, 2.273, 87110., 2.302, 0.316, 3.2, "people tested", 5.882581*^6, 
  3.88997*^6, 1.992611*^6, "", 122343., 15.54, 10.28, 5.26, 3233., 75.93, 
  3.7846605*^7, 124.027, 41.8, 16.763, 10.202, 27216.445, "", 227.331, 5.91, 
  23.3, 33.1, "", 6.62, 78.73, 0.88}, {"POL", "Europe", "Poland", 
  "2021-03-29", 2.267964*^6, 16973., 27833.571, 51932., 48., 366.714, 
  59925.164, 448.468, 735.431, 1372.171, 1.268, 9.689, 1.15, "", "", 29920., 
  790.56, "", "", "", "", 54336., 1.1538248*^7, 304.869, 1.436, 87945., 
  2.324, 0.316, 3.2, "people tested", "", "", "", "", 129182., "", "", "", 
  3413., 75.93, 3.7846605*^7, 124.027, 41.8, 16.763, 10.202, 27216.445, "", 
  227.331, 5.91, 23.3, 33.1, "", 6.62, 78.73, 0.88}, 
 {"POL", "Europe", "Poland", "2021-03-30", 2.288826*^6, 20862., 28422.429, 
  52392., 460., 375.857, 60476.389, 551.225, 750.99, 1384.325, 12.154, 9.931, 
  1.12, "", "", 31071., 820.972, "", "", "", "", 79315., 1.1617563*^7, 
  306.964, 2.096, 89120., 2.355, 0.319, 3.1, "people tested", 6.081824*^6, 
  4.062784*^6, 2.01904*^6, "", 126856., 16.07, 10.73, 5.33, 3352., 75.93, 
  3.7846605*^7, 124.027, 41.8, 16.763, 10.202, 27216.445, "", 227.331, 5.91, 
  23.3, 33.1, "", 6.62, 78.73, 0.88}, {"POL", "Europe", "Poland", 
  "2021-03-31", 2.321717*^6, 32891., 28720.857, 53045., 653., 386.429, 
  61345.45, 869.061, 758.875, 1401.579, 17.254, 10.21, 1.08, "", "", 31311., 
  827.313, "", "", "", "", 102124., 1.1719687*^7, 309.663, 2.698, 90111., 
  2.381, 0.319, 3.1, "people tested", 6.270976*^6, 4.231313*^6, 2.039663*^6, 
  189152., 127036., 16.57, 11.18, 5.39, 3357., 75.93, 3.7846605*^7, 124.027, 
  41.8, 16.763, 10.202, 27216.445, "", 227.331, 5.91, 23.3, 33.1, "", 6.62, 
  78.73, 0.88}, {"POL", "Europe", "Poland", "2021-04-01", 2.35697*^6, 35253., 
  28878.429, 53665., 620., 400.714, 62276.92, 931.471, 763.039, 1417.961, 
  16.382, 10.588, 1.03, "", "", 31811., 840.525, "", "", "", "", 108741., 
  1.1828428*^7, 312.536, 2.873, 91063., 2.406, 0.317, 3.2, "people tested", 
  6.462769*^6, 4.404565*^6, 2.058204*^6, 191793., 127733., 17.08, 11.64, 
  5.44, 3375., 75.93, 3.7846605*^7, 124.027, 41.8, 16.763, 10.202, 27216.445, 
  "", 227.331, 5.91, 23.3, 33.1, "", 6.62, 78.73, 0.88}, 
 {"POL", "Europe", "Poland", "2021-04-02", 2.387511*^6, 30541., 28220.714, 
  54165., 500., 408.571, 63083.888, 806.968, 745.66, 1431.172, 13.211, 
  10.795, 0.99, "", "", 31955., 844.329, "", "", "", "", 100323., 
  1.1928751*^7, 315.187, 2.651, 90164., 2.382, 0.313, 3.2, "people tested", 
  6.614819*^6, 4.544816*^6, 2.070003*^6, 152050., 122753., 17.48, 12.01, 
  5.47, 3243., 75.93, 3.7846605*^7, 124.027, 41.8, 16.763, 10.202, 27216.445, 
  "", 227.331, 5.91, 23.3, 33.1, "", 6.62, 78.73, 0.88}, 
 {"POL", "Europe", "Poland", "2021-04-03", 2.415584*^6, 28073., 27694.143, 
  54737., 572., 426.286, 63825.646, 741.757, 731.747, 1446.286, 15.114, 
  11.264, 0.95, "", "", 32260., 852.388, "", "", "", "", 93663., 
  1.2022414*^7, 317.662, 2.475, 89216., 2.357, 0.31, 3.2, "people tested", 
  "", "", "", "", 116828., "", "", "", 3087., 75.93, 3.7846605*^7, 124.027, 
  41.8, 16.763, 10.202, 27216.445, "", 227.331, 5.91, 23.3, 33.1, "", 6.62, 
  78.73, 0.88}, {"POL", "Europe", "Poland", "2021-04-04", 2.438542*^6, 
  22958., 26793., 54941., 204., 436.714, 64432.252, 606.607, 707.937, 
  1451.676, 5.39, 11.539, 0.91, "", "", 31927., 843.59, "", "", "", "", 
  71729., 1.2094143*^7, 319.557, 1.895, 87176., 2.303, 0.307, 3.3, 
  "people tested", 6.658909*^6, 4.585575*^6, 2.073334*^6, "", 110904., 17.59, 
  12.12, 5.48, 2930., 75.93, 3.7846605*^7, 124.027, 41.8, 16.763, 10.202, 
  27216.445, "", 227.331, 5.91, 23.3, 33.1, "", 6.62, 78.73, 0.88}, 
 {"POL", "Europe", "Poland", "2021-04-05", 2.448463*^6, 9921., 25785.571, 
  55005., 64., 439., 64694.389, 262.137, 681.318, 1453.367, 1.691, 11.599, 
  0.87, "", "", 32656., 862.852, "", "", "", "", 39054., 1.2133197*^7, 
  320.589, 1.032, 84993., 2.246, 0.303, 3.3, "people tested", 6.665384*^6, 
  4.591351*^6, 2.074033*^6, 6475., 97597., 17.61, 12.13, 5.48, 2579., 75.93, 
  3.7846605*^7, 124.027, 41.8, 16.763, 10.202, 27216.445, "", 227.331, 5.91, 
  23.3, 33.1, "", 6.62, 78.73, 0.88}, {"POL", "Europe", "Poland", 
  "2021-04-06", 2.456709*^6, 8246., 23983.286, 55065., 60., 381.857, 
  64912.269, 217.88, 633.697, 1454.952, 1.585, 10.09, 0.84, "", "", 33544., 
  886.315, "", "", "", "", 44443., 1.217764*^7, 321.763, 1.174, 80011., 
  2.114, 0.3, 3.3, "people tested", "", "", "", "", 107242., "", "", "", 
  2834., 75.93, 3.7846605*^7, 124.027, 41.8, 16.763, 10.202, 27216.445, "", 
  227.331, 5.91, 23.3, 33.1, "", 6.62, 78.73, 0.88}, 
 {"POL", "Europe", "Poland", "2021-04-07", 2.471617*^6, 14908., 21414.286, 
  55703., 638., 379.714, 65306.175, 393.906, 565.818, 1471.81, 16.858, 
  10.033, 0.84, "", "", 34691., 916.621, "", "", "", "", 89372., 
  1.2267012*^7, 324.125, 2.361, 78189., 2.066, 0.274, 3.7, "people tested", 
  6.999652*^6, 4.909594*^6, 2.090058*^6, "", 104097., 18.49, 12.97, 5.52, 
  2750., 75.93, 3.7846605*^7, 124.027, 41.8, 16.763, 10.202, 27216.445, "", 
  227.331, 5.91, 23.3, 33.1, "", 6.62, 78.73, 0.88}, 
 {"POL", "Europe", "Poland", "2021-04-08", 2.499507*^6, 27890., 20362.429, 
  56659., 956., 427.714, 66043.097, 736.922, 538.025, 1497.07, 25.26, 11.301, 
  0.88, "", "", 34864., 921.192, "", "", "", "", 110625., 1.2377637*^7, 
  327.047, 2.923, 78458., 2.073, 0.26, 3.9, "people tested", 7.263426*^6, 
  5.167241*^6, 2.096185*^6, 263774., 114380., 19.19, 13.65, 5.54, 3022., 
  75.93, 3.7846605*^7, 124.027, 41.8, 16.763, 10.202, 27216.445, "", 227.331, 
  5.91, 23.3, 33.1, "", 6.62, 78.73, 0.88}, {"POL", "Europe", "Poland", 
  "2021-04-09", 2.528006*^6, 28499., 20070.714, 57427., 768., 466., 66796.11, 
  753.013, 530.317, 1517.362, 20.292, 12.313, 0.91, "", "", 34550., 912.896, 
  "", "", "", "", 106259., 1.2483896*^7, 329.855, 2.808, 79306., 2.095, 
  0.253, 4., "people tested", "", "", "", "", 119218., "", "", "", 3150., 
  75.93, 3.7846605*^7, 124.027, 41.8, 16.763, 10.202, 27216.445, "", 227.331, 
  5.91, 23.3, 33.1, "", 6.62, 78.73, 0.88}, {"POL", "Europe", "Poland", 
  "2021-04-10", 2.552898*^6, 24892., 19616.286, 58176., 749., 491.286, 
  67453.818, 657.708, 518.31, 1537.152, 19.79, 12.981, 0.91, "", "", 34167., 
  902.776, "", "", "", "", 104122., 1.2588018*^7, 332.606, 2.751, 80801., 
  2.135, 0.243, 4.1, "people tested", 7.635264*^6, 5.529714*^6, 2.10555*^6, 
  "", 142629., 20.17, 14.61, 5.56, 3769., 75.93, 3.7846605*^7, 124.027, 41.8, 
  16.763, 10.202, 27216.445, "", 227.331, 5.91, 23.3, 33.1, "", 6.62, 78.73, 
  0.88}, {"POL", "Europe", "Poland", "2021-04-11", 2.574631*^6, 21733., 
  19441.286, 58421., 245., 497.143, 68028.057, 574.239, 513.686, 1543.626, 
  6.474, 13.136, 0.91, "", "", 33460., 884.095, "", "", "", "", 91067., 
  1.2679085*^7, 335.012, 2.406, 83563., 2.208, 0.233, 4.3, "people tested", 
  7.687617*^6, 5.581068*^6, 2.106549*^6, 52353., 146958., 20.31, 14.75, 5.57, 
  3883., 75.93, 3.7846605*^7, 124.027, 41.8, 16.763, 10.202, 27216.445, "", 
  227.331, 5.91, 23.3, 33.1, "", 6.62, 78.73, 0.88}, 
 {"POL", "Europe", "Poland", "2021-04-12", 2.586647*^6, 12016., 19740.571, 
  58481., 60., 496.571, 68345.549, 317.492, 521.594, 1545.211, 1.585, 13.121, 
  0.89, "", "", 33990., 898.099, "", "", "", "", 57896., 1.2736981*^7, 
  336.542, 1.53, 86255., 2.279, 0.229, 4.4, "people tested", 7.784384*^6, 
  5.670769*^6, 2.113615*^6, 96767., 159857., 20.57, 14.98, 5.58, 4224., 
  75.93, 3.7846605*^7, 124.027, 41.8, 16.763, 10.202, 27216.445, "", 227.331, 
  5.91, 23.3, 33.1, "", 6.62, 78.73, 0.88}, {"POL", "Europe", "Poland", 
  "2021-04-13", 2.59985*^6, 13203., 20448.714, 59126., 645., 580.143, 
  68694.405, 348.856, 540.305, 1562.254, 17.042, 15.329, 0.86, "", "", 
  34619., 914.719, "", "", "", "", 80951., 1.2817932*^7, 338.681, 2.139, 
  91470., 2.417, 0.224, 4.5, "people tested", 7.970164*^6, 5.83286*^6, 
  2.137304*^6, 185780., 162521., 21.06, 15.41, 5.65, 4294., 75.93, 
  3.7846605*^7, 124.027, 41.8, 16.763, 10.202, 27216.445, "", 227.331, 5.91, 
  23.3, 33.1, "", 6.62, 78.73, 0.88}, {"POL", "Europe", "Poland", 
  "2021-04-14", 2.621116*^6, 21266., 21357., 59930., 804., 603.857, 
  69256.304, 561.9, 564.304, 1583.497, 21.244, 15.955, 0.83, "", "", 33906., 
  895.88, "", "", "", "", 98064., 1.2915996*^7, 341.272, 2.591, 92712., 2.45, 
  0.23, 4.3, "people tested", "", "", "", "", 175405., "", "", "", 4635., 
  75.93, 3.7846605*^7, 124.027, 41.8, 16.763, 10.202, 27216.445, "", 227.331, 
  5.91, 23.3, 33.1, "", 6.62, 78.73, 0.88}, {"POL", "Europe", "Poland", 
  "2021-04-15", 2.642242*^6, 21126., 20390.714, 60612., 682., 564.714, 
  69814.505, 558.201, 538.773, 1601.517, 18.02, 14.921, 0.79, "", "", 33253., 
  878.626, "", "", "", "", 90471., 1.3006467*^7, 343.663, 2.39, 89833., 
  2.374, 0.227, 4.4, "people tested", 8.484815*^6, 6.236689*^6, 2.248126*^6, 
  "", 174484., 22.42, 16.48, 5.94, 4610., 75.93, 3.7846605*^7, 124.027, 41.8, 
  16.763, 10.202, 27216.445, "", 227.331, 5.91, 23.3, 33.1, "", 6.62, 78.73, 
  0.88}, {"POL", "Europe", "Poland", "2021-04-16", 2.660088*^6, 17846., 
  18868.857, 61208., 596., 540.143, 70286.04, 471.535, 498.561, 1617.265, 
  15.748, 14.272, 0.77, "", "", 32781., 866.154, "", "", "", "", 82250., 
  1.3088717*^7, 345.836, 2.173, 86403., 2.283, 0.218, 4.6, "people tested", 
  "", "", "", "", 166557., "", "", "", 4401., 75.93, 3.7846605*^7, 124.027, 
  41.8, 16.763, 10.202, 27216.445, "", 227.331, 5.91, 23.3, 33.1, "", 6.62, 
  78.73, 0.88}, {"POL", "Europe", "Poland", "2021-04-17", 2.675874*^6, 
  15786., 17568., 61825., 617., 521.286, 70703.145, 417.105, 464.19, 
  1633.568, 16.303, 13.774, 0.75, "", "", 32073., 847.447, "", "", "", "", 
  83884., 1.3172601*^7, 348.052, 2.216, 83512., 2.207, 0.21, 4.8, 
  "people tested", "", "", "", "", 158630., "", "", "", 4191., 75.93, 
  3.7846605*^7, 124.027, 41.8, 16.763, 10.202, 27216.445, "", 227.331, 5.91, 
  23.3, 33.1, "", 6.62, 78.73, 0.88}, {"POL", "Europe", "Poland", 
  "2021-04-18", 2.688025*^6, 12151., 16199.143, 62032., 207., 515.857, 
  71024.204, 321.059, 428.021, 1639.037, 5.469, 13.63, 0.73, "", "", 31270., 
  826.23, "", "", "", "", 64865., 1.3237466*^7, 349.766, 1.714, 79769., 
  2.108, 0.203, 4.9, "people tested", "", "", "", "", 169784., "", "", "", 
  4486., 75.93, 3.7846605*^7, 124.027, 41.8, 16.763, 10.202, 27216.445, "", 
  227.331, 5.91, 23.3, 33.1, "", 6.62, 78.73, 0.88}, 
 {"POL", "Europe", "Poland", "2021-04-19", 2.695327*^6, 7302., 15525.714, 
  62133., 101., 521.714, 71217.141, 192.937, 410.227, 1641.706, 2.669, 
  13.785, 0.72, "", "", 31612., 835.266, "", "", "", "", 47281., 
  1.3284747*^7, 351.016, 1.249, 78252., 2.068, 0.198, 5., "people tested", 
  9.006539*^6, 6.699255*^6, 2.307284*^6, "", 174594., 23.8, 17.7, 6.1, 4613., 
  72.22, 3.7846605*^7, 124.027, 41.8, 16.763, 10.202, 27216.445, "", 227.331, 
  5.91, 23.3, 33.1, "", 6.62, 78.73, 0.88}, {"POL", "Europe", "Poland", 
  "2021-04-20", 2.704571*^6, 9244., 14960.143, 62734., 601., 515.429, 
  71461.39, 244.249, 395.284, 1657.586, 15.88, 13.619, 0.71, "", "", 31938., 
  843.88, "", "", "", "", 69704., 1.3354451*^7, 352.857, 1.842, 76646., 
  2.025, 0.195, 5.1, "people tested", 9.210419*^6, 6.868703*^6, 2.341716*^6, 
  203880., 177179., 24.34, 18.15, 6.19, 4682., 72.22, 3.7846605*^7, 124.027, 
  41.8, 16.763, 10.202, 27216.445, "", 227.331, 5.91, 23.3, 33.1, "", 6.62, 
  78.73, 0.88}, {"POL", "Europe", "Poland", "2021-04-21", 2.718493*^6, 
  13922., 13911., 63473., 739., 506.143, 71829.243, 367.853, 367.563, 
  1677.112, 19.526, 13.374, 0.68, "", "", 30706., 811.328, "", "", "", "", 
  77631., 1.3432082*^7, 354.909, 2.051, 73727., 1.948, 0.189, 5.3, 
  "people tested", 9.495317*^6, 7.079324*^6, 2.415993*^6, 284898., 181118., 
  25.09, 18.71, 6.38, 4786., 72.22, 3.7846605*^7, 124.027, 41.8, 16.763, 
  10.202, 27216.445, "", 227.331, 5.91, 23.3, 33.1, "", 6.62, 78.73, 0.88}, 
 {"POL", "Europe", "Poland", "2021-04-22", 2.731256*^6, 12763., 12716.286, 
  64168., 695., 508., 72166.473, 337.23, 335.995, 1695.476, 18.364, 13.423, 
  0.65, "", "", 29831., 788.208, "", "", "", "", 71228., 1.350331*^7, 
  356.791, 1.882, 70978., 1.875, 0.179, 5.6, "people tested", 9.806966*^6, 
  7.311128*^6, 2.495838*^6, 311649., 188879., 25.91, 19.32, 6.59, 4991., 
  72.22, 3.7846605*^7, 124.027, 41.8, 16.763, 10.202, 27216.445, "", 227.331, 
  5.91, 23.3, 33.1, "", 6.62, 78.73, 0.88}, {"POL", "Europe", "Poland", 
  "2021-04-23", 2.742122*^6, 10866., 11719.143, 64707., 539., 499.857, 
  72453.579, 287.106, 309.648, 1709.717, 14.242, 13.207, 0.64, "", "", 
  28994., 766.092, "", "", "", "", 61993., 1.3565303*^7, 358.429, 1.638, 
  68084., 1.799, 0.172, 5.8, "people tested", 1.006971*^7, 7.526598*^6, 
  2.543112*^6, 262744., 207781., 26.61, 19.89, 6.72, 5490., 72.22, 
  3.7846605*^7, 124.027, 41.8, 16.763, 10.202, 27216.445, "", 227.331, 5.91, 
  23.3, 33.1, "", 6.62, 78.73, 0.88}, {"POL", "Europe", "Poland", 
  "2021-04-24", 2.751632*^6, 9510., 10822.571, 65222., 515., 485.286, 
  72704.857, 251.277, 285.959, 1723.325, 13.608, 12.822, 0.63, "", "", 
  28128., 743.211, "", "", "", "", 69679., 1.3634982*^7, 360.27, 1.841, 
  66054., 1.745, 0.164, 6.1, "people tested", "", "", "", "", 208737., "", 
  "", "", 5515., 72.22, 3.7846605*^7, 124.027, 41.8, 16.763, 10.202, 
  27216.445, "", 227.331, 5.91, 23.3, 33.1, "", 6.62, 78.73, 0.88}, 
 {"POL", "Europe", "Poland", "2021-04-25", 2.758856*^6, 7224., 10118.714, 
  65415., 193., 483.286, 72895.733, 190.876, 267.361, 1728.425, 5.1, 12.77, 
  0.62, "", "", 27336., 722.284, "", "", "", "", 50307., 1.3685289*^7, 
  361.599, 1.329, 63975., 1.69, 0.158, 6.3, "people tested", 1.0343967*^7, 
  7.765723*^6, 2.578244*^6, "", 209694., 27.33, 20.52, 6.81, 5541., 72.22, 
  3.7846605*^7, 124.027, 41.8, 16.763, 10.202, 27216.445, "", 227.331, 5.91, 
  23.3, 33.1, "", 6.62, 78.73, 0.88}, {"POL", "Europe", "Poland", 
  "2021-04-26", 2.762323*^6, 3467., 9570.857, 65437., 22., 472., 72987.339, 
  91.607, 252.885, 1729.006, 0.581, 12.471, 0.62, "", "", 27137., 717.026, 
  "", "", "", "", 33446., 1.3718735*^7, 362.483, 0.884, 61998., 1.638, 0.154, 
  6.5, "people tested", "", "", "", "", 219361., "", "", "", 5796., 70.37, 
  3.7846605*^7, 124.027, 41.8, 16.763, 10.202, 27216.445, "", 227.331, 5.91, 
  23.3, 33.1, "", 6.62, 78.73, 0.88}, {"POL", "Europe", "Poland", 
  "2021-04-27", 2.768034*^6, 5711., 9066.143, 65897., 460., 451.857, 
  73138.238, 150.899, 239.55, 1741.16, 12.154, 11.939, 0.62, "", "", 26925., 
  711.424, "", "", "", "", 63746., 1.3782481*^7, 364.167, 1.684, 61147., 
  1.616, 0.148, 6.7, "people tested", 1.0740169*^7, 8.0729*^6, 2.746824*^6, 
  "", 218536., 28.38, 21.33, 7.26, 5774., 70.37, 3.7846605*^7, 124.027, 41.8, 
  16.763, 10.202, 27216.445, "", 227.331, 5.91, 23.3, 33.1, "", 6.62, 78.73, 
  0.88}, {"POL", "Europe", "Poland", "2021-04-28", 2.776927*^6, 8893., 
  8347.714, 66533., 636., 437.143, 73373.213, 234.975, 220.567, 1757.965, 
  16.805, 11.55, 0.62, "", "", 25591., 676.177, "", "", "", "", 70878., 
  1.3853359*^7, 366.04, 1.873, 60182., 1.59, 0.139, 7.2, "people tested", 
  1.1081369*^7, 8.22904*^6, 2.852329*^6, 341200., 226579., 29.28, 21.74, 
  7.54, 5987., 70.37, 3.7846605*^7, 124.027, 41.8, 16.763, 10.202, 27216.445, 
  "", 227.331, 5.91, 23.3, 33.1, "", 6.62, 78.73, 0.88}, 
 {"POL", "Europe", "Poland", "2021-04-29", 2.785353*^6, 8426., 7728.143, 
  67073., 540., 415., 73595.848, 222.636, 204.196, 1772.233, 14.268, 10.965, 
  0.61, "", "", 24667., 651.763, "", "", "", "", 65120., 1.3918479*^7, 
  367.76, 1.721, 59310., 1.567, 0.13, 7.7, "people tested", 1.14708*^7, 
  8.597875*^6, 2.872925*^6, 389431., 237691., 30.31, 22.72, 7.59, 6280., 
  70.37, 3.7846605*^7, 124.027, 41.8, 16.763, 10.202, 27216.445, "", 227.331, 
  5.91, 23.3, 33.1, "", 6.62, 78.73, 0.88}, {"POL", "Europe", "Poland", 
  "2021-04-30", 2.792142*^6, 6789., 7145.714, 67502., 429., 399.286, 
  73775.23, 179.382, 188.807, 1783.568, 11.335, 10.55, 0.6, "", "", 23469., 
  620.108, "", "", "", "", 60364., 1.3978843*^7, 369.355, 1.595, 59077., 
  1.561, 0.121, 8.3, "people tested", "", "", "", "", 229174., "", "", "", 
  6055., 70.37, 3.7846605*^7, 124.027, 41.8, 16.763, 10.202, 27216.445, "", 
  227.331, 5.91, 23.3, 33.1, "", 6.62, 78.73, 0.88}, 
 {"POL", "Europe", "Poland", "2021-05-01", 2.798617*^6, 6475., 6712.143, 
  67924., 422., 386., 73946.316, 171.085, 177.351, 1794.718, 11.15, 10.199, 
  0.59, "", "", 22415., 592.259, "", "", "", "", 62323., 1.4041166*^7, 
  371.002, 1.647, 58026., 1.533, 0.116, 8.6, "people tested", 1.187706*^7, 
  8.917338*^6, 2.959722*^6, "", 238603., 31.38, 23.56, 7.82, 6304., 70.37, 
  3.7846605*^7, 124.027, 41.8, 16.763, 10.202, 27216.445, "", 227.331, 5.91, 
  23.3, 33.1, "", 6.62, 78.73, 0.88}, {"POL", "Europe", "Poland", 
  "2021-05-02", 2.803233*^6, 4616., 6339.571, 68068., 144., 379., 74068.282, 
  121.966, 167.507, 1798.523, 3.805, 10.014, 0.59, "", "", 21209., 560.394, 
  "", "", "", "", 42878., 1.4084044*^7, 372.135, 1.133, 56965., 1.505, 0.111, 
  9., "people tested", "", "", "", "", 227494., "", "", "", 6011., 70.37, 
  3.7846605*^7, 124.027, 41.8, 16.763, 10.202, 27216.445, "", 227.331, 5.91, 
  23.3, 33.1, "", 6.62, 78.73, 0.88}, {"POL", "Europe", "Poland", 
  "2021-05-03", 2.805756*^6, 2523., 6204.714, 68105., 37., 381.143, 
  74134.946, 66.664, 163.944, 1799.501, 0.978, 10.071, 0.59, "", "", 20974., 
  554.184, "", "", "", "", 30535., 1.4114579*^7, 372.942, 0.807, 56549., 
  1.494, 0.11, 9.1, "people tested", 1.1995786*^7, 9.018412*^6, 2.977374*^6, 
  "", 207674., 31.7, 23.83, 7.87, 5487., 70.37, 3.7846605*^7, 124.027, 41.8, 
  16.763, 10.202, 27216.445, "", 227.331, 5.91, 23.3, 33.1, "", 6.62, 78.73, 
  0.88}, {"POL", "Europe", "Poland", "2021-05-04", 2.808052*^6, 2296., 
  5716.857, 68133., 28., 319.429, 74195.611, 60.666, 151.053, 1800.241, 0.74, 
  8.44, 0.59, "", "", 20981., 554.369, "", "", "", "", 30793., 1.4145372*^7, 
  373.755, 0.814, 51842., 1.37, 0.11, 9.1, "people tested", "", "", "", "", 
  223591., "", "", "", 5908., 68.52, 3.7846605*^7, 124.027, 41.8, 16.763, 
  10.202, 27216.445, "", 227.331, 5.91, 23.3, 33.1, "", 6.62, 78.73, 0.88}, 
 {"POL", "Europe", "Poland", "2021-05-05", 2.811951*^6, 3899., 5003.429, 
  68482., 349., 278.429, 74298.633, 103.021, 132.203, 1809.462, 9.221, 7.357, 
  0.61, "", "", 20410., 539.282, "", "", "", "", 55450., 1.4200822*^7, 
  375.22, 1.465, 49638., 1.312, 0.101, 9.9, "people tested", 1.2614827*^7, 
  9.454765*^6, 3.308889*^6, "", 219065., 33.33, 24.98, 8.74, 5788., 68.52, 
  3.7846605*^7, 124.027, 41.8, 16.763, 10.202, 27216.445, "", 227.331, 5.91, 
  23.3, 33.1, "", 6.62, 78.73, 0.88}, {"POL", "Europe", "Poland", 
  "2021-05-06", 2.818378*^6, 6427., 4717.857, 68993., 511., 274.286, 
  74468.45, 169.817, 124.657, 1822.964, 13.502, 7.247, 0.64, "", "", 19433., 
  513.467, "", "", "", "", 65888., 1.426671*^7, 376.961, 1.741, 49747., 
  1.314, 0.095, 10.5, "people tested", 1.3034348*^7, 9.735602*^6, 
  3.451651*^6, 419521., 223364., 34.44, 25.72, 9.12, 5902., 68.52, 
  3.7846605*^7, 124.027, 41.8, 16.763, 10.202, 27216.445, "", 227.331, 5.91, 
  23.3, 33.1, "", 6.62, 78.73, 0.88}, {"POL", "Europe", "Poland", 
  "2021-05-07", 2.824425*^6, 6047., 4611.857, 69445., 452., 277.571, 
  74628.226, 159.777, 121.857, 1834.907, 11.943, 7.334, 0.66, "", "", 18116., 
  478.669, "", "", "", "", 64853., 1.4331563*^7, 378.675, 1.714, 50389., 
  1.331, 0.092, 10.9, "people tested", 1.3409463*^7, 9.987919*^6, 3.57991*^6, 
  375115., 247933., 35.43, 26.39, 9.46, 6551., 68.52, 3.7846605*^7, 124.027, 
  41.8, 16.763, 10.202, 27216.445, "", 227.331, 5.91, 23.3, 33.1, "", 6.62, 
  78.73, 0.88}, {"POL", "Europe", "Poland", "2021-05-08", 2.829196*^6, 4771., 
  4368.429, 69866., 421., 277.429, 74754.288, 126.062, 115.425, 1846.031, 
  11.124, 7.33, 0.67, "", "", 17155., 453.277, "", "", "", "", 62806., 
  1.4394369*^7, 380.334, 1.659, 50458., 1.333, 0.087, 11.6, "people tested", 
  1.3670541*^7, 1.0185393*^7, 3.650119*^6, 261078., 256212., 36.12, 26.91, 
  9.64, 6770., 65.74, 3.7846605*^7, 124.027, 41.8, 16.763, 10.202, 27216.445, 
  "", 227.331, 5.91, 23.3, 33.1, "", 6.62, 78.73, 0.88}, 
 {"POL", "Europe", "Poland", "2021-05-09", 2.833052*^6, 3856., 4259.857, 
  70012., 146., 277.714, 74856.173, 101.885, 112.556, 1849.889, 3.858, 7.338, 
  0.66, "", "", 16156., 426.881, "", "", "", "", 51283., 1.4445652*^7, 
  381.69, 1.355, 51658., 1.365, 0.082, 12.1, "people tested", 1.3764238*^7, 
  1.0260941*^7, 3.671671*^6, 93697., 261116., 36.37, 27.11, 9.7, 6899., 
  65.74, 3.7846605*^7, 124.027, 41.8, 16.763, 10.202, 27216.445, "", 227.331, 
  5.91, 23.3, 33.1, "", 6.62, 78.73, 0.88}, {"POL", "Europe", "Poland", 
  "2021-05-10", 2.835083*^6, 2031., 4189.571, 70034., 22., 275.571, 
  74909.837, 53.664, 110.699, 1850.47, 0.581, 7.281, 0.66, "", "", 15925., 
  420.778, "", "", "", "", 36594., 1.4482246*^7, 382.656, 0.967, 52524., 
  1.388, 0.08, 12.5, "people tested", 1.3957627*^7, 1.0400987*^7, 
  3.728697*^6, 193389., 280263., 36.88, 27.48, 9.85, 7405., 65.74, 
  3.7846605*^7, 124.027, 41.8, 16.763, 10.202, 27216.445, "", 227.331, 5.91, 
  23.3, 33.1, "", 6.62, 78.73, 0.88}, {"POL", "Europe", "Poland", 
  "2021-05-11", 2.83818*^6, 3097., 4304., 70336., 302., 314.714, 74991.667, 
  81.83, 113.722, 1858.449, 7.98, 8.316, 0.65, "", "", 15602., 412.243, "", 
  "", "", "", 61895., 1.4544141*^7, 384.292, 1.635, 56967., 1.505, 0.076, 
  13.2, "people tested", 1.4274291*^7, 1.0609955*^7, 3.83939*^6, 316664., 
  281284., 37.72, 28.03, 10.14, 7432., 65.74, 3.7846605*^7, 124.027, 41.8, 
  16.763, 10.202, 27216.445, "", 227.331, 5.91, 23.3, 33.1, "", 6.62, 78.73, 
  0.88}, {"POL", "Europe", "Poland", "2021-05-12", 2.842339*^6, 4159., 
  4341.143, 70679., 343., 313.857, 75101.558, 109.891, 114.704, 1867.512, 
  9.063, 8.293, 0.63, "", "", 14359., 379.4, "", "", "", "", 65388., 
  1.4609529*^7, 386.02, 1.728, 58387., 1.543, 0.074, 13.4, "people tested", 
  "", "", "", "", 299243., "", "", "", 7907., 65.74, 3.7846605*^7, 124.027, 
  41.8, 16.763, 10.202, 27216.445, "", 227.331, 5.91, 23.3, 33.1, "", 6.62, 
  78.73, 0.88}, {"POL", "Europe", "Poland", "2021-05-13", 2.845762*^6, 3423., 
  3912., 71021., 342., 289.714, 75192.002, 90.444, 103.365, 1876.549, 9.036, 
  7.655, 0.61, "", "", 13497., 356.624, "", "", "", "", 56708., 1.4666237*^7, 
  387.518, 1.498, 57075., 1.508, 0.069, 14.6, "people tested", 1.5144771*^7, 
  1.1112068*^7, 4.241956*^6, "", 301489., 40.02, 29.36, 11.21, 7966., 65.74, 
  3.7846605*^7, 124.027, 41.8, 16.763, 10.202, 27216.445, "", 227.331, 5.91, 
  23.3, 33.1, "", 6.62, 78.73, 0.88}, {"POL", "Europe", "Poland", 
  "2021-05-14", 2.849014*^6, 3252., 3512.714, 71311., 290., 266.571, 
  75277.928, 85.926, 92.815, 1884.211, 7.663, 7.043, 0.6, "", "", 12984., 
  343.069, "", "", "", "", 60191., 1.4726428*^7, 389.108, 1.59, 56409., 1.49, 
  0.062, 16.1, "people tested", 1.5509013*^7, 1.1329356*^7, 4.415044*^6, 
  364242., 299936., 40.98, 29.93, 11.67, 7925., 65.74, 3.7846605*^7, 124.027, 
  41.8, 16.763, 10.202, 27216.445, "", 227.331, 5.91, 23.3, 33.1, "", 6.62, 
  78.73, 0.88}, {"POL", "Europe", "Poland", "2021-05-15", 2.851911*^6, 2897., 
  3245., 71609., 298., 249., 75354.474, 76.546, 85.741, 1892.085, 7.874, 
  6.579, 0.59, "", "", 12421., 328.193, "", "", "", "", 56353., 1.4782781*^7, 
  390.597, 1.489, 55487., 1.466, 0.058, 17.1, "people tested", 1.577603*^7, 
  1.1490114*^7, 4.535597*^6, 267017., 300784., 41.68, 30.36, 11.98, 7947., 
  62.04, 3.7846605*^7, 124.027, 41.8, 16.763, 10.202, 27216.445, "", 227.331, 
  5.91, 23.3, 33.1, "", 6.62, 78.73, 0.88}, {"POL", "Europe", "Poland", 
  "2021-05-16", 2.854079*^6, 2168., 3003.857, 71664., 55., 236., 75411.758, 
  57.284, 79.369, 1893.538, 1.453, 6.236, 0.58, "", "", 11710., 309.407, "", 
  "", "", "", 48203., 1.4830984*^7, 391.871, 1.274, 55047., 1.454, 0.055, 
  18.3, "people tested", 1.5879467*^7, 1.1556822*^7, 4.577701*^6, 103437., 
  302176., 41.96, 30.54, 12.1, 7984., 62.04, 3.7846605*^7, 124.027, 41.8, 
  16.763, 10.202, 27216.445, "", 227.331, 5.91, 23.3, 33.1, "", 6.62, 78.73, 
  0.88}, {"POL", "Europe", "Poland", "2021-05-17", 2.85519*^6, 1111., 
  2872.429, 71675., 11., 234.429, 75441.113, 29.355, 75.897, 1893.829, 0.291, 
  6.194, 0.57, "", "", 11604., 306.606, "", "", "", "", 32722., 1.4863706*^7, 
  392.736, 0.865, 54494., 1.44, 0.053, 19., "people tested", 1.6043547*^7, 
  1.1664606*^7, 4.64201*^6, 164080., 297989., 42.39, 30.82, 12.27, 7874., 
  62.04, 3.7846605*^7, 124.027, 41.8, 16.763, 10.202, 27216.445, "", 227.331, 
  5.91, 23.3, 33.1, "", 6.62, 78.73, 0.88}, {"POL", "Europe", "Poland", 
  "2021-05-18", 2.856924*^6, 1734., 2677.714, 71920., 245., 226.286, 
  75486.929, 45.817, 70.752, 1900.303, 6.474, 5.979, 0.56, "", "", 11145., 
  294.478, "", "", "", "", 57299., 1.4921005*^7, 394.249, 1.514, 53838., 
  1.423, 0.05, 20.1, "people tested", 1.6372436*^7, 1.1868779*^7, 
  4.794334*^6, 328889., 299735., 43.26, 31.36, 12.67, 7920., 62.04, 
  3.7846605*^7, 124.027, 41.8, 16.763, 10.202, 27216.445, "", 227.331, 5.91, 
  23.3, 33.1, "", 6.62, 78.73, 0.88}, {"POL", "Europe", "Poland", 
  "2021-05-19", 2.859261*^6, 2337., 2417.429, 72250., 330., 224.429, 
  75548.679, 61.749, 63.874, 1909.022, 8.719, 5.93, 0.54, "", "", 10334., 
  273.05, "", "", "", "", 57707., 1.4978712*^7, 395.774, 1.525, 52740., 
  1.394, 0.046, 21.8, "people tested", "", "", "", "", 300591., "", "", "", 
  7942., 62.04, 3.7846605*^7, 124.027, 41.8, 16.763, 10.202, 27216.445, "", 
  227.331, 5.91, 23.3, 33.1, "", 6.62, 78.73, 0.88}, 
 {"POL", "Europe", "Poland", "2021-05-20", 2.861351*^6, 2090., 2227., 72500., 
  250., 211.286, 75603.902, 55.223, 58.843, 1915.628, 6.606, 5.583, 0.53, "", 
  "", 9713., 256.641, "", "", "", "", 54911., 1.5033623*^7, 397.225, 1.451, 
  52484., 1.387, 0.042, 23.6, "people tested", 1.7254902*^7, 1.2369238*^7, 
  5.22243*^6, "", 301447., 45.59, 32.68, 13.8, 7965., 62.04, 3.7846605*^7, 
  124.027, 41.8, 16.763, 10.202, 27216.445, "", 227.331, 5.91, 23.3, 33.1, 
  "", 6.62, 78.73, 0.88}, {"POL", "Europe", "Poland", "2021-05-21", 
  2.863031*^6, 1680., 2002.429, 72691., 191., 197.143, 75648.291, 44.39, 
  52.909, 1920.674, 5.047, 5.209, 0.52, "", "", 9200., 243.087, "", "", "", 
  "", 56614., 1.5090237*^7, 398.721, 1.496, 51973., 1.373, 0.039, 26., 
  "people tested", 1.7620338*^7, 1.2577946*^7, 5.410599*^6, 365436., 301618., 
  46.56, 33.23, 14.3, 7969., 62.04, 3.7846605*^7, 124.027, 41.8, 16.763, 
  10.202, 27216.445, "", 227.331, 5.91, 23.3, 33.1, "", 6.62, 78.73, 0.88}, 
 {"POL", "Europe", "Poland", "2021-05-22", 2.864546*^6, 1515., 1805., 72882., 
  191., 181.857, 75688.321, 40.03, 47.693, 1925.721, 5.047, 4.805, 0.51, "", 
  "", 8596., 227.127, "", "", "", "", 57582., 1.5147819*^7, 400.242, 1.521, 
  52148., 1.378, 0.035, 28.9, "people tested", 1.7866586*^7, 1.2710402*^7, 
  5.553678*^6, 246248., 298651., 47.21, 33.58, 14.67, 7891., 62.04, 
  3.7846605*^7, 124.027, 41.8, 16.763, 10.202, 27216.445, "", 227.331, 5.91, 
  23.3, 33.1, "", 6.62, 78.73, 0.88}, {"POL", "Europe", "Poland", 
  "2021-05-23", 2.865622*^6, 1076., 1649., 72928., 46., 180.571, 75716.752, 
  28.431, 43.571, 1926.936, 1.215, 4.771, 0.5, "", "", 7943., 209.874, "", 
  "", "", "", 41666., 1.5189485*^7, 401.343, 1.101, 51214., 1.353, 0.032, 
  31.1, "people tested", 1.7941112*^7, 1.2748812*^7, 5.597165*^6, 74526., 
  294521., 47.4, 33.69, 14.79, 7782., 62.04, 3.7846605*^7, 124.027, 41.8, 
  16.763, 10.202, 27216.445, "", 227.331, 5.91, 23.3, 33.1, "", 6.62, 78.73, 
  0.88}, {"POL", "Europe", "Poland", "2021-05-24", 2.866181*^6, 559., 
  1570.143, 72945., 17., 181.429, 75731.522, 14.77, 41.487, 1927.386, 0.449, 
  4.794, 0.5, "", "", 7965., 210.455, "", "", "", "", 32949., 1.5222434*^7, 
  402.214, 0.871, 51247., 1.354, 0.031, 32.6, "people tested", 1.8085811*^7, 
  1.281473*^7, 5.689744*^6, 144699., 291752., 47.79, 33.86, 15.03, 7709., 
  62.04, 3.7846605*^7, 124.027, 41.8, 16.763, 10.202, 27216.445, "", 227.331, 
  5.91, 23.3, 33.1, "", 6.62, 78.73, 0.88}, {"POL", "Europe", "Poland", 
  "2021-05-25", 2.867187*^6, 1006., 1466.143, 73096., 151., 168., 75758.103, 
  26.581, 38.739, 1931.375, 3.99, 4.439, 0.5, "", "", 7553., 199.569, "", "", 
  "", "", 60566., 1.5283*^7, 403.814, 1.6, 51714., 1.366, 0.028, 35.3, 
  "people tested", 1.8389807*^7, 1.2960092*^7, 5.8557*^6, 303996., 288196., 
  48.59, 34.24, 15.47, 7615., 62.04, 3.7846605*^7, 124.027, 41.8, 16.763, 
  10.202, 27216.445, "", 227.331, 5.91, 23.3, 33.1, "", 6.62, 78.73, 0.88}, 
 {"POL", "Europe", "Poland", "2021-05-26", 2.86845*^6, 1263., 1312.714, 
  73305., 209., 150.714, 75791.475, 33.372, 34.685, 1936.898, 5.522, 3.982, 
  0.49, "", "", 6295., 166.329, "", "", "", "", 57290., 1.534029*^7, 405.328, 
  1.514, 51654., 1.365, 0.025, 39.3, "people tested", 1.878524*^7, 
  1.3145222*^7, 6.071067*^6, 395433., 281653., 49.64, 34.73, 16.04, 7442., 
  62.04, 3.7846605*^7, 124.027, 41.8, 16.763, 10.202, 27216.445, "", 227.331, 
  5.91, 23.3, 33.1, "", 6.62, 78.73, 0.88}, {"POL", "Europe", "Poland", 
  "2021-05-27", 2.869652*^6, 1202., 1185.857, 73440., 135., 134.286, 
  75823.234, 31.76, 31.333, 1940.465, 3.567, 3.548, 0.48, "", "", 6377., 
  168.496, "", "", "", "", 63364., 1.5403654*^7, 407.002, 1.674, 52862., 
  1.397, 0.022, 44.6, "people tested", 1.9175171*^7, 1.3302965*^7, 
  6.308403*^6, 389931., 274324., 50.67, 35.15, 16.67, 7248., 62.04, 
  3.7846605*^7, 124.027, 41.8, 16.763, 10.202, 27216.445, "", 227.331, 5.91, 
  23.3, 33.1, "", 6.62, 78.73, 0.88}, {"POL", "Europe", "Poland", 
  "2021-05-28", 2.870595*^6, 943., 1080.571, 73557., 117., 123.714, 
  75848.151, 24.916, 28.551, 1943.556, 3.091, 3.269, 0.48, "", "", 5909., 
  156.13, "", "", "", "", 54986., 1.545864*^7, 408.455, 1.453, 52629., 1.391, 
  0.021, 48.7, "people tested", 1.9525032*^7, 1.3451439*^7, 6.562897*^6, 
  349861., 272099., 51.59, 35.54, 17.34, 7190., 52.78, 3.7846605*^7, 124.027, 
  41.8, 16.763, 10.202, 27216.445, "", 227.331, 5.91, 23.3, 33.1, "", 6.62, 
  78.73, 0.88}, {"POL", "Europe", "Poland", "2021-05-29", 2.871371*^6, 776., 
  975., 73682., 125., 114.286, 75868.655, 20.504, 25.762, 1946.859, 3.303, 
  3.02, 0.47, "", "", 5445., 143.87, "", "", "", "", 60762., 1.5519402*^7, 
  410.061, 1.605, 53083., 1.403, 0.018, 54.4, "people tested", 1.9807955*^7, 
  1.3580235*^7, 6.786561*^6, 282923., 277338., 52.34, 35.88, 17.93, 7328., 
  52.78, 3.7846605*^7, 124.027, 41.8, 16.763, 10.202, 27216.445, "", 227.331, 
  5.91, 23.3, 33.1, "", 6.62, 78.73, 0.88}, {"POL", "Europe", "Poland", 
  "2021-05-30", 2.87195*^6, 579., 904., 73738., 56., 115.714, 75883.953, 
  15.299, 23.886, 1948.339, 1.48, 3.057, 0.46, "", "", 5125., 135.415, "", 
  "", "", "", 44541., 1.5563943*^7, 411.237, 1.177, 53494., 1.413, 0.017, 
  59.2, "people tested", 1.9909052*^7, 1.3633827*^7, 6.86882*^6, 101097., 
  281134., 52.6, 36.02, 18.15, 7428., 52.78, 3.7846605*^7, 124.027, 41.8, 
  16.763, 10.202, 27216.445, "", 227.331, 5.91, 23.3, 33.1, "", 6.62, 78.73, 
  0.88}, {"POL", "Europe", "Poland", "2021-05-31", 2.872283*^6, 333., 
  871.714, 73745., 7., 114.286, 75892.752, 8.799, 23.033, 1948.524, 0.185, 
  3.02, 0.46, "", "", 5071., 133.988, "", "", "", "", 32035., 1.5595978*^7, 
  412.084, 0.846, 53363., 1.41, 0.016, 61.2, "people tested", 2.0084619*^7, 
  1.370735*^7, 7.019149*^6, 175567., 285544., 53.07, 36.22, 18.55, 7545., 
  52.78, 3.7846605*^7, 124.027, 41.8, 16.763, 10.202, 27216.445, "", 227.331, 
  5.91, 23.3, 33.1, "", 6.62, 78.73, 0.88}, {"POL", "Europe", "Poland", 
  "2021-06-01", 2.872868*^6, 585., 811.571, 73856., 111., 108.571, 75908.209, 
  15.457, 21.444, 1951.456, 2.933, 2.869, 0.45, "", "", 4697., 124.106, "", 
  "", "", "", 58921., 1.5654899*^7, 413.641, 1.557, 53128., 1.404, 0.015, 
  65.5, "people tested", 2.0536042*^7, 1.3896798*^7, 7.300303*^6, 451423., 
  306605., 54.26, 36.72, 19.29, 8101., 52.78, 3.7846605*^7, 124.027, 41.8, 
  16.763, 10.202, 27216.445, "", 227.331, 5.91, 23.3, 33.1, "", 6.62, 78.73, 
  0.88}, {"POL", "Europe", "Poland", "2021-06-02", 2.873527*^6, 659., 
  725.286, 73984., 128., 97., 75925.621, 17.412, 19.164, 1954.838, 3.382, 
  2.563, 0.43, "", "", 3984., 105.267, "", "", "", "", 56350., 1.5711249*^7, 
  415.13, 1.489, 52994., 1.4, 0.014, 73.1, "people tested", 2.1174546*^7, 
  1.4145161*^7, 7.700322*^6, 638504., 341329., 55.95, 37.37, 20.35, 9019., 
  52.78, 3.7846605*^7, 124.027, 41.8, 16.763, 10.202, 27216.445, "", 227.331, 
  5.91, 23.3, 33.1, "", 6.62, 78.73, 0.88}, {"POL", "Europe", "Poland", 
  "2021-06-03", 2.874092*^6, 565., 634.286, 74075., 91., 90.714, 75940.55, 
  14.929, 16.759, 1957.243, 2.404, 2.397, 0.41, "", "", "", "", "", "", "", 
  "", 54545., 1.5765794*^7, 416.571, 1.441, 51734., 1.367, 0.012, 81.6, 
  "people tested", 2.1326996*^7, 1.4224874*^7, 7.777048*^6, 152450., 307404., 
  56.35, 37.59, 20.55, 8122., 52.78, 3.7846605*^7, 124.027, 41.8, 16.763, 
  10.202, 27216.445, "", 227.331, 5.91, 23.3, 33.1, "", 6.62, 78.73, 0.88}, 
 {"POL", "Europe", "Poland", "2021-06-04", 2.874411*^6, 319., 545.143, 
  74101., 26., 77.714, 75948.979, 8.429, 14.404, 1957.93, 0.687, 2.053, 0.4, 
  "", "", "", "", "", "", "", "", 32907., 1.5798701*^7, 417.44, 0.869, 
  48580., 1.284, 0.011, 89.1, "people tested", 2.1753938*^7, 1.4400079*^7, 
  8.039881*^6, 426942., 318415., 57.48, 38.05, 21.24, 8413., 52.78, 
  3.7846605*^7, 124.027, 41.8, 16.763, 10.202, 27216.445, "", 227.331, 5.91, 
  23.3, 33.1, "", 6.62, 78.73, 0.88}, {"POL", "Europe", "Poland", 
  "2021-06-05", 2.874824*^6, 413., 493.286, 74139., 38., 65.286, 75959.891, 
  10.912, 13.034, 1958.934, 1.004, 1.725, 0.41, "", "", "", "", "", "", "", 
  "", 49412., 1.5848113*^7, 418.746, 1.306, 46959., 1.241, 0.011, 95.2, 
  "people tested", 2.2025871*^7, 1.455162*^7, 8.169746*^6, 271933., 316845., 
  58.2, 38.45, 21.59, 8372., "", 3.7846605*^7, 124.027, 41.8, 16.763, 10.202, 
  27216.445, "", 227.331, 5.91, 23.3, 33.1, "", 6.62, 78.73, 0.88}, 
 {"POL", "Europe", "Poland", "2021-06-06", 2.875136*^6, 312., 455.143, 
  74152., 13., 59.143, 75968.135, 8.244, 12.026, 1959.277, 0.343, 1.563, 
  0.41, "", "", "", "", "", "", "", "", 43867., 1.589198*^7, 419.905, 1.159, 
  46862., 1.238, 0.01, 103., "people tested", 2.2134362*^7, 1.461379*^7, 
  8.223526*^6, 108491., 317901., 58.48, 38.61, 21.73, 8400., "", 
  3.7846605*^7, 124.027, 41.8, 16.763, 10.202, 27216.445, "", 227.331, 5.91, 
  23.3, 33.1, "", 6.62, 78.73, 0.88}, {"POL", "Europe", "Poland", 
  "2021-06-07", 2.875328*^6, 192., 435., 74160., 8., 59.286, 75973.208, 
  5.073, 11.494, 1959.489, 0.211, 1.566, "", "", "", "", "", "", "", "", "", 
  31764., 1.5923744*^7, 420.744, 0.839, 46824., 1.237, 0.009, 107.6, 
  "people tested", 2.2340624*^7, 1.4690217*^7, 8.368827*^6, 206262., 322286., 
  59.03, 38.82, 22.11, 8516., "", 3.7846605*^7, 124.027, 41.8, 16.763, 
  10.202, 27216.445, "", 227.331, 5.91, 23.3, 33.1, "", 6.62, 78.73, 0.88}, 
 {"PRT", "Europe", "Portugal", "2020-01-06", "", "", "", "", "", "", "", "", 
  "", "", "", "", "", "", "", "", "", "", "", 1.981, 0.194, "", "", "", "", 
  "", "", "", "", "", "", "", "", "", "", "", "", "", "", 0., 1.0196707*^7, 
  112.371, 46.2, 21.502, 14.924, 27936.896, 0.5, 127.842, 9.85, 16.3, 30., 
  "", 3.39, 82.05, 0.864}, {"PRT", "Europe", "Portugal", "2020-01-18", "", 
  "", "", "", "", "", "", "", "", "", "", "", "", "", "", "", "", "", "", 
  8.913, 0.874, "", "", "", "", "", "", "", "", "", "", "", "", "", "", "", 
  "", "", "", 0., 1.0196707*^7, 112.371, 46.2, 21.502, 14.924, 27936.896, 
  0.5, 127.842, 9.85, 16.3, 30., "", 3.39, 82.05, 0.864}, 
 {"PRT", "Europe", "Portugal", "2020-01-24", "", "", "", "", "", "", "", "", 
  "", "", "", "", "", "", "", "", "", "", "", 5.942, 0.583, "", "", "", "", 
  "", "", "", "", "", "", "", "", "", "", "", "", "", "", 0., 1.0196707*^7, 
  112.371, 46.2, 21.502, 14.924, 27936.896, 0.5, 127.842, 9.85, 16.3, 30., 
  "", 3.39, 82.05, 0.864}, {"PRT", "Europe", "Portugal", "2020-02-02", "", 
  "", "", "", "", "", "", "", "", "", "", "", "", "", "", "", "", "", "", 
  9.904, 0.971, "", "", "", "", "", "", "", "", "", "", "", "", "", "", "", 
  "", "", "", 11.11, 1.0196707*^7, 112.371, 46.2, 21.502, 14.924, 27936.896, 
  0.5, 127.842, 9.85, 16.3, 30., "", 3.39, 82.05, 0.864}, 
 {"PRT", "Europe", "Portugal", "2020-02-09", "", "", "", "", "", "", "", "", 
  "", "", "", "", "", "", "", "", "", "", "", 9.904, 0.971, "", "", "", "", 
  "", "", "", "", "", "", "", "", "", "", "", "", "", "", 11.11, 
  1.0196707*^7, 112.371, 46.2, 21.502, 14.924, 27936.896, 0.5, 127.842, 9.85, 
  16.3, 30., "", 3.39, 82.05, 0.864}, {"PRT", "Europe", "Portugal", 
  "2020-02-15", "", "", "", "", "", "", "", "", "", "", "", "", "", "", "", 
  "", "", "", "", 15.846, 1.554, "", "", "", "", "", "", "", "", "", "", "", 
  "", "", "", "", "", "", "", 11.11, 1.0196707*^7, 112.371, 46.2, 21.502, 
  14.924, 27936.896, 0.5, 127.842, 9.85, 16.3, 30., "", 3.39, 82.05, 0.864}, 
 {"PRT", "Europe", "Portugal", "2020-02-23", "", "", "", "", "", "", "", "", 
  "", "", "", "", "", "", "", "", "", "", "", 19.807, 1.943, "", "", "", "", 
  "", "", "", "", "", "", "", "", "", "", "", "", "", "", 11.11, 
  1.0196707*^7, 112.371, 46.2, 21.502, 14.924, 27936.896, 0.5, 127.842, 9.85, 
  16.3, 30., "", 3.39, 82.05, 0.864}, {"PRT", "Europe", "Portugal", 
  "2020-03-01", "", "", "", "", "", "", "", "", "", "", "", "", "", "", "", 
  "", "", "", "", 28.721, 2.817, "", 25., 0.002, "", "", "", "", "", 
  "tests performed", "", "", "", "", "", "", "", "", "", 11.11, 1.0196707*^7, 
  112.371, 46.2, 21.502, 14.924, 27936.896, 0.5, 127.842, 9.85, 16.3, 30., 
  "", 3.39, 82.05, 0.864}, {"PRT", "Europe", "Portugal", "2020-03-02", 2., 
  2., "", "", "", "", 0.196, 0.196, "", "", "", "", "", "", "", "", "", "", 
  "", "", "", 45., 70., 0.007, 0.004, "", "", "", "", "tests performed", "", 
  "", "", "", "", "", "", "", "", 11.11, 1.0196707*^7, 112.371, 46.2, 21.502, 
  14.924, 27936.896, 0.5, 127.842, 9.85, 16.3, 30., "", 3.39, 82.05, 0.864}, 
 {"PRT", "Europe", "Portugal", "2020-03-03", 2., 0., "", "", "", "", 0.196, 
  0., "", "", "", "", "", 0., 0., 0., 0., "", "", "", "", 61., 131., 0.013, 
  0.006, "", "", "", "", "tests performed", "", "", "", "", "", "", "", "", 
  "", 11.11, 1.0196707*^7, 112.371, 46.2, 21.502, 14.924, 27936.896, 0.5, 
  127.842, 9.85, 16.3, 30., "", 3.39, 82.05, 0.864}, 
 {"PRT", "Europe", "Portugal", "2020-03-04", 5., 3., "", "", "", "", 0.49, 
  0.294, "", "", "", "", "", 0., 0., 0., 0., "", "", "", "", 40., 171., 
  0.017, 0.004, "", "", "", "", "tests performed", "", "", "", "", "", "", 
  "", "", "", 11.11, 1.0196707*^7, 112.371, 46.2, 21.502, 14.924, 27936.896, 
  0.5, 127.842, 9.85, 16.3, 30., "", 3.39, 82.05, 0.864}, 
 {"PRT", "Europe", "Portugal", "2020-03-05", 8., 3., "", "", "", "", 0.785, 
  0.294, "", "", "", "", "", 0., 0., 0., 0., "", "", "", "", 80., 251., 
  0.025, 0.008, "", "", "", "", "tests performed", "", "", "", "", "", "", 
  "", "", "", 11.11, 1.0196707*^7, 112.371, 46.2, 21.502, 14.924, 27936.896, 
  0.5, 127.842, 9.85, 16.3, 30., "", 3.39, 82.05, 0.864}, 
 {"PRT", "Europe", "Portugal", "2020-03-06", 13., 5., "", "", "", "", 1.275, 
  0.49, "", "", "", "", "", 0., 0., 0., 0., "", "", "", "", 81., 332., 0.033, 
  0.008, "", "", "", "", "tests performed", "", "", "", "", "", "", "", "", 
  "", 11.11, 1.0196707*^7, 112.371, 46.2, 21.502, 14.924, 27936.896, 0.5, 
  127.842, 9.85, 16.3, 30., "", 3.39, 82.05, 0.864}, 
 {"PRT", "Europe", "Portugal", "2020-03-07", 20., 7., 2.857, "", "", 0., 
  1.961, 0.686, 0.28, "", "", 0., "", 0., 0., 0., 0., "", "", "", "", 79., 
  411., 0.04, 0.008, "", "", "", "", "tests performed", "", "", "", "", "", 
  "", "", "", "", 11.11, 1.0196707*^7, 112.371, 46.2, 21.502, 14.924, 
  27936.896, 0.5, 127.842, 9.85, 16.3, 30., "", 3.39, 82.05, 0.864}, 
 {"PRT", "Europe", "Portugal", "2020-03-08", 30., 10., 4.286, "", "", 0., 
  2.942, 0.981, 0.42, "", "", 0., "", 0., 0., 0., 0., "", "", 85.171, 8.353, 
  84., 495., 0.049, 0.008, 67., 0.007, 0.064, 15.6, "tests performed", "", 
  "", "", "", "", "", "", "", "", 11.11, 1.0196707*^7, 112.371, 46.2, 21.502, 
  14.924, 27936.896, 0.5, 127.842, 9.85, 16.3, 30., "", 3.39, 82.05, 0.864}, 
 {"PRT", "Europe", "Portugal", "2020-03-09", 30., 0., 4., "", "", 0., 2.942, 
  0., 0.392, "", "", 0., "", 0., 0., 0., 0., "", "", "", "", 175., 670., 
  0.066, 0.017, 86., 0.008, 0.047, 21.5, "tests performed", "", "", "", "", 
  "", "", "", "", "", 16.67, 1.0196707*^7, 112.371, 46.2, 21.502, 14.924, 
  27936.896, 0.5, 127.842, 9.85, 16.3, 30., "", 3.39, 82.05, 0.864}, 
 {"PRT", "Europe", "Portugal", "2020-03-10", 41., 11., 5.571, "", "", 0., 
  4.021, 1.079, 0.546, "", "", 0., "", 0., 0., 40., 3.923, "", "", "", "", 
  306., 976., 0.096, 0.03, 121., 0.012, 0.046, 21.7, "tests performed", "", 
  "", "", "", "", "", "", "", "", 25., 1.0196707*^7, 112.371, 46.2, 21.502, 
  14.924, 27936.896, 0.5, 127.842, 9.85, 16.3, 30., "", 3.39, 82.05, 0.864}, 
 {"PRT", "Europe", "Portugal", "2020-03-11", 59., 18., 7.714, "", "", 0., 
  5.786, 1.765, 0.757, "", "", 0., "", 0., 0., 57., 5.59, "", "", "", "", 
  580., 1556., 0.153, 0.057, 198., 0.019, 0.039, 25.7, "tests performed", "", 
  "", "", "", "", "", "", "", "", 25., 1.0196707*^7, 112.371, 46.2, 21.502, 
  14.924, 27936.896, 0.5, 127.842, 9.85, 16.3, 30., "", 3.39, 82.05, 0.864}, 
 {"PRT", "Europe", "Portugal", "2020-03-12", 59., 0., 7.286, "", "", 0., 
  5.786, 0., 0.715, "", "", 0., "", 0., 0., 69., 6.767, "", "", "", "", 938., 
  2494., 0.245, 0.092, 320., 0.031, 0.023, 43.9, "tests performed", "", "", 
  "", "", "", "", "", "", "", 32.41, 1.0196707*^7, 112.371, 46.2, 21.502, 
  14.924, 27936.896, 0.5, 127.842, 9.85, 16.3, 30., "", 3.39, 82.05, 0.864}, 
 {"PRT", "Europe", "Portugal", "2020-03-13", 112., 53., 14.143, "", "", 0., 
  10.984, 5.198, 1.387, "", "", 0., "", 0., 0., 107., 10.494, "", "", "", "", 
  1551., 4045., 0.397, 0.152, 530., 0.052, 0.027, 37.5, "tests performed", 
  "", "", "", "", "", "", "", "", "", 32.41, 1.0196707*^7, 112.371, 46.2, 
  21.502, 14.924, 27936.896, 0.5, 127.842, 9.85, 16.3, 30., "", 3.39, 82.05, 
  0.864}, {"PRT", "Europe", "Portugal", "2020-03-14", 169., 57., 21.286, "", 
  "", 0., 16.574, 5.59, 2.088, "", "", 0., 3.23, 10., 0.981, 114., 11.18, "", 
  "", "", "", 1253., 5298., 0.52, 0.123, 698., 0.068, 0.03, 32.8, 
  "tests performed", "", "", "", "", "", "", "", "", "", 32.41, 1.0196707*^7, 
  112.371, 46.2, 21.502, 14.924, 27936.896, 0.5, 127.842, 9.85, 16.3, 30., 
  "", 3.39, 82.05, 0.864}, {"PRT", "Europe", "Portugal", "2020-03-15", 245., 
  76., 30.714, "", "", 0., 24.027, 7.453, 3.012, "", "", 0., 3.21, 9., 0.883, 
  139., 13.632, "", "", 179.256, 17.58, 951., 6249., 0.613, 0.093, 822., 
  0.081, 0.037, 26.8, "tests performed", "", "", "", "", "", "", "", "", "", 
  32.41, 1.0196707*^7, 112.371, 46.2, 21.502, 14.924, 27936.896, 0.5, 
  127.842, 9.85, 16.3, 30., "", 3.39, 82.05, 0.864}, 
 {"PRT", "Europe", "Portugal", "2020-03-16", 331., 86., 43., "", "", 0., 
  32.461, 8.434, 4.217, "", "", 0., 3.16, 18., 1.765, 139., 13.632, "", "", 
  "", "", 1683., 7932., 0.778, 0.165, 1037., 0.102, 0.041, 24.1, 
  "tests performed", "", "", "", "", "", "", "", "", "", 37.96, 1.0196707*^7, 
  112.371, 46.2, 21.502, 14.924, 27936.896, 0.5, 127.842, 9.85, 16.3, 30., 
  "", 3.39, 82.05, 0.864}, {"PRT", "Europe", "Portugal", "2020-03-17", 448., 
  117., 58.143, 1., 1., 0.143, 43.936, 11.474, 5.702, 0.098, 0.098, 0.014, 
  3.12, 17., 1.667, 206., 20.203, "", "", "", "", 2304., 10236., 1.004, 
  0.226, 1323., 0.13, 0.044, 22.8, "tests performed", "", "", "", "", "", "", 
  "", "", "", 37.96, 1.0196707*^7, 112.371, 46.2, 21.502, 14.924, 27936.896, 
  0.5, 127.842, 9.85, 16.3, 30., "", 3.39, 82.05, 0.864}, 
 {"PRT", "Europe", "Portugal", "2020-03-18", 448., 0., 55.571, 2., 1., 0.286, 
  43.936, 0., 5.45, 0.196, 0.098, 0.028, 3.07, 20., 1.961, 89., 8.728, "", 
  "", "", "", 2465., 12701., 1.246, 0.242, 1592., 0.156, 0.035, 28.6, 
  "tests performed", "", "", "", "", "", "", "", "", "", 37.96, 1.0196707*^7, 
  112.371, 46.2, 21.502, 14.924, 27936.896, 0.5, 127.842, 9.85, 16.3, 30., 
  "", 3.39, 82.05, 0.864}, {"PRT", "Europe", "Portugal", "2020-03-19", 785., 
  337., 103.714, 3., 1., 0.429, 76.986, 33.05, 10.171, 0.294, 0.098, 0.042, 
  3.15, 20., 1.961, 89., 8.728, "", "", "", "", 2498., 15199., 1.491, 0.245, 
  1815., 0.178, 0.057, 17.5, "tests performed", "", "", "", "", "", "", "", 
  "", "", 82.41, 1.0196707*^7, 112.371, 46.2, 21.502, 14.924, 27936.896, 0.5, 
  127.842, 9.85, 16.3, 30., "", 3.39, 82.05, 0.864}, 
 {"PRT", "Europe", "Portugal", "2020-03-20", 1020., 235., 129.714, 6., 3., 
  0.857, 100.032, 23.047, 12.721, 0.588, 0.294, 0.084, 3.01, 26., 2.55, 126., 
  12.357, "", "", "", "", 3215., 18414., 1.806, 0.315, 2053., 0.201, 0.063, 
  15.8, "tests performed", "", "", "", "", "", "", "", "", "", 82.41, 
  1.0196707*^7, 112.371, 46.2, 21.502, 14.924, 27936.896, 0.5, 127.842, 9.85, 
  16.3, 30., "", 3.39, 82.05, 0.864}, {"PRT", "Europe", "Portugal", 
  "2020-03-21", 1280., 260., 158.714, 12., 6., 1.714, 125.531, 25.498, 
  15.565, 1.177, 0.588, 0.168, 2.86, 35., 3.432, 156., 15.299, "", "", "", 
  "", 2516., 20930., 2.053, 0.247, 2233., 0.219, 0.071, 14.1, 
  "tests performed", "", "", "", "", "", "", "", "", "", 82.41, 1.0196707*^7, 
  112.371, 46.2, 21.502, 14.924, 27936.896, 0.5, 127.842, 9.85, 16.3, 30., 
  "", 3.39, 82.05, 0.864}, {"PRT", "Europe", "Portugal", "2020-03-22", 1600., 
  320., 193.571, 14., 2., 2., 156.913, 31.383, 18.984, 1.373, 0.196, 0.196, 
  2.74, 41., 4.021, 169., 16.574, "", "", 437.741, 42.93, 2109., 23039., 
  2.259, 0.207, 2399., 0.235, 0.081, 12.4, "tests performed", "", "", "", "", 
  "", "", "", "", "", 82.41, 1.0196707*^7, 112.371, 46.2, 21.502, 14.924, 
  27936.896, 0.5, 127.842, 9.85, 16.3, 30., "", 3.39, 82.05, 0.864}, 
 {"PRT", "Europe", "Portugal", "2020-03-23", 2060., 460., 247., 23., 9., 
  3.286, 202.026, 45.113, 24.224, 2.256, 0.883, 0.322, 2.63, 47., 4.609, 
  201., 19.712, "", "", "", "", 4181., 27220., 2.669, 0.41, 2755., 0.27, 
  0.09, 11.2, "tests performed", "", "", "", "", "", "", "", "", "", 82.41, 
  1.0196707*^7, 112.371, 46.2, 21.502, 14.924, 27936.896, 0.5, 127.842, 9.85, 
  16.3, 30., "", 3.39, 82.05, 0.864}, {"PRT", "Europe", "Portugal", 
  "2020-03-24", 2362., 302., 273.429, 33., 10., 4.571, 231.643, 29.617, 
  26.815, 3.236, 0.981, 0.448, 2.49, 48., 4.707, 203., 19.908, "", "", "", 
  "", 5027., 32247., 3.162, 0.493, 3144., 0.308, 0.087, 11.5, 
  "tests performed", "", "", "", "", "", "", "", "", "", 82.41, 1.0196707*^7, 
  112.371, 46.2, 21.502, 14.924, 27936.896, 0.5, 127.842, 9.85, 16.3, 30., 
  "", 3.39, 82.05, 0.864}, {"PRT", "Europe", "Portugal", "2020-03-25", 2995., 
  633., 363.857, 43., 10., 5.857, 293.722, 62.079, 35.684, 4.217, 0.981, 
  0.574, 2.39, 61., 5.982, 276., 27.068, "", "", "", "", 5319., 37566., 
  3.684, 0.522, 3552., 0.348, 0.102, 9.8, "tests performed", "", "", "", "", 
  "", "", "", "", "", 82.41, 1.0196707*^7, 112.371, 46.2, 21.502, 14.924, 
  27936.896, 0.5, 127.842, 9.85, 16.3, 30., "", 3.39, 82.05, 0.864}, 
 {"PRT", "Europe", "Portugal", "2020-03-26", 3544., 549., 394.143, 60., 17., 
  8.143, 347.563, 53.841, 38.654, 5.884, 1.667, 0.799, 2.2, 61., 5.982, 191., 
  18.732, "", "", "", "", 6694., 44260., 4.341, 0.656, 4152., 0.407, 0.095, 
  10.5, "tests performed", "", "", "", "", "", "", "", "", "", 82.41, 
  1.0196707*^7, 112.371, 46.2, 21.502, 14.924, 27936.896, 0.5, 127.842, 9.85, 
  16.3, 30., "", 3.39, 82.05, 0.864}, {"PRT", "Europe", "Portugal", 
  "2020-03-27", 4268., 724., 464., 76., 16., 10., 418.567, 71.003, 45.505, 
  7.453, 1.569, 0.981, 2.12, 71., 6.963, 354., 34.717, "", "", "", "", 7913., 
  52173., 5.117, 0.776, 4823., 0.473, 0.096, 10.4, "tests performed", "", "", 
  "", "", "", "", "", "", "", 82.41, 1.0196707*^7, 112.371, 46.2, 21.502, 
  14.924, 27936.896, 0.5, 127.842, 9.85, 16.3, 30., "", 3.39, 82.05, 0.864}, 
 {"PRT", "Europe", "Portugal", "2020-03-28", 5170., 902., 555.714, 100., 24., 
  12.571, 507.026, 88.46, 54.499, 9.807, 2.354, 1.233, 2.02, 89., 8.728, 
  418., 40.994, "", "", "", "", 6893., 59066., 5.793, 0.676, 5448., 0.534, 
  0.102, 9.8, "tests performed", "", "", "", "", "", "", "", "", "", 82.41, 
  1.0196707*^7, 112.371, 46.2, 21.502, 14.924, 27936.896, 0.5, 127.842, 9.85, 
  16.3, 30., "", 3.39, 82.05, 0.864}, {"PRT", "Europe", "Portugal", 
  "2020-03-29", 5962., 792., 623.143, 119., 19., 15., 584.699, 77.672, 
  61.112, 11.67, 1.863, 1.471, 1.9, 138., 13.534, 486., 47.662, "", "", 
  705.14, 69.154, 5032., 64098., 6.286, 0.493, 5866., 0.575, 0.106, 9.4, 
  "tests performed", "", "", "", "", "", "", "", "", "", 82.41, 1.0196707*^7, 
  112.371, 46.2, 21.502, 14.924, 27936.896, 0.5, 127.842, 9.85, 16.3, 30., 
  "", 3.39, 82.05, 0.864}, {"PRT", "Europe", "Portugal", "2020-03-30", 6408., 
  446., 621.143, 140., 21., 16.714, 628.438, 43.74, 60.916, 13.73, 2.059, 
  1.639, 1.77, 164., 16.084, 571., 55.998, "", "", "", "", 7986., 72084., 
  7.069, 0.783, 6409., 0.629, 0.097, 10.3, "tests performed", "", "", "", "", 
  "", "", "", "", "", 82.41, 1.0196707*^7, 112.371, 46.2, 21.502, 14.924, 
  27936.896, 0.5, 127.842, 9.85, 16.3, 30., "", 3.39, 82.05, 0.864}, 
 {"PRT", "Europe", "Portugal", "2020-03-31", 7443., 1035., 725.857, 160., 
  20., 18.143, 729.942, 101.503, 71.185, 15.691, 1.961, 1.779, 1.69, 188., 
  18.437, 627., 61.49, "", "", "", "", 7962., 80046., 7.85, 0.781, 6828., 
  0.67, 0.106, 9.4, "tests performed", "", "", "", "", "", "", "", "", "", 
  82.41, 1.0196707*^7, 112.371, 46.2, 21.502, 14.924, 27936.896, 0.5, 
  127.842, 9.85, 16.3, 30., "", 3.39, 82.05, 0.864}, 
 {"PRT", "Europe", "Portugal", "2020-04-01", 8251., 808., 750.857, 187., 27., 
  20.571, 809.183, 79.241, 73.637, 18.339, 2.648, 2.017, 1.56, 230., 22.556, 
  726., 71.199, "", "", "", "", 8650., 88696., 8.698, 0.848, 7304., 0.716, 
  0.103, 9.7, "tests performed", "", "", "", "", "", "", "", "", "", 82.41, 
  1.0196707*^7, 112.371, 46.2, 21.502, 14.924, 27936.896, 0.5, 127.842, 9.85, 
  16.3, 30., "", 3.39, 82.05, 0.864}, {"PRT", "Europe", "Portugal", 
  "2020-04-02", 9034., 783., 784.286, 209., 22., 21.286, 885.972, 76.789, 
  76.916, 20.497, 2.158, 2.088, 1.42, 240., 23.537, 1042., 102.19, "", "", 
  "", "", 9299., 97995., 9.61, 0.912, 7676., 0.753, 0.102, 9.8, 
  "tests performed", "", "", "", "", "", "", "", "", "", 82.41, 1.0196707*^7, 
  112.371, 46.2, 21.502, 14.924, 27936.896, 0.5, 127.842, 9.85, 16.3, 30., 
  "", 3.39, 82.05, 0.864}, {"PRT", "Europe", "Portugal", "2020-04-03", 9886., 
  852., 802.571, 246., 37., 24.286, 969.529, 83.556, 78.709, 24.125, 3.629, 
  2.382, 1.34, 245., 24.027, 1058., 103.759, "", "", "", "", 9479., 107474., 
  10.54, 0.93, 7900., 0.775, 0.102, 9.8, "tests performed", "", "", "", "", 
  "", "", "", "", "", 82.41, 1.0196707*^7, 112.371, 46.2, 21.502, 14.924, 
  27936.896, 0.5, 127.842, 9.85, 16.3, 30., "", 3.39, 82.05, 0.864}, 
 {"PRT", "Europe", "Portugal", "2020-04-04", 10524., 638., 764.857, 266., 
  20., 23.714, 1032.098, 62.569, 75.01, 26.087, 1.961, 2.326, 1.28, 251., 
  24.616, 1075., 105.426, "", "", "", "", 9158., 116632., 11.438, 0.898, 
  8224., 0.807, 0.093, 10.8, "tests performed", "", "", "", "", "", "", "", 
  "", "", 82.41, 1.0196707*^7, 112.371, 46.2, 21.502, 14.924, 27936.896, 0.5, 
  127.842, 9.85, 16.3, 30., "", 3.39, 82.05, 0.864}, 
 {"PRT", "Europe", "Portugal", "2020-04-05", 11278., 754., 759.429, 295., 
  29., 25.143, 1106.043, 73.945, 74.478, 28.931, 2.844, 2.466, 1.24, 267., 
  26.185, 1084., 106.309, "", "", 686.323, 67.308, 6716., 123348., 12.097, 
  0.659, 8464., 0.83, 0.09, 11.1, "tests performed", "", "", "", "", "", "", 
  "", "", "", 82.41, 1.0196707*^7, 112.371, 46.2, 21.502, 14.924, 27936.896, 
  0.5, 127.842, 9.85, 16.3, 30., "", 3.39, 82.05, 0.864}, 
 {"PRT", "Europe", "Portugal", "2020-04-06", 11730., 452., 760.286, 311., 
  16., 24.429, 1150.371, 44.328, 74.562, 30.5, 1.569, 2.396, 1.2, 270., 
  26.479, 1099., 107.78, "", "", "", "", 9369., 132717., 13.016, 0.919, 
  8662., 0.849, 0.088, 11.4, "tests performed", "", "", "", "", "", "", "", 
  "", "", 82.41, 1.0196707*^7, 112.371, 46.2, 21.502, 14.924, 27936.896, 0.5, 
  127.842, 9.85, 16.3, 30., "", 3.39, 82.05, 0.864}, 
 {"PRT", "Europe", "Portugal", "2020-04-07", 12442., 712., 714.143, 345., 
  34., 26.429, 1220.198, 69.826, 70.037, 33.834, 3.334, 2.592, 1.18, 271., 
  26.577, 1180., 115.724, "", "", "", "", 10623., 143340., 14.057, 1.042, 
  9042., 0.887, 0.079, 12.7, "tests performed", "", "", "", "", "", "", "", 
  "", "", 82.41, 1.0196707*^7, 112.371, 46.2, 21.502, 14.924, 27936.896, 0.5, 
  127.842, 9.85, 16.3, 30., "", 3.39, 82.05, 0.864}, 
 {"PRT", "Europe", "Portugal", "2020-04-08", 13141., 699., 698.571, 380., 
  35., 27.571, 1288.749, 68.552, 68.51, 37.267, 3.432, 2.704, 1.15, 245., 
  24.027, 1211., 118.764, "", "", "", "", 11691., 155031., 15.204, 1.147, 
  9476., 0.929, 0.074, 13.6, "tests performed", "", "", "", "", "", "", "", 
  "", "", 82.41, 1.0196707*^7, 112.371, 46.2, 21.502, 14.924, 27936.896, 0.5, 
  127.842, 9.85, 16.3, 30., "", 3.39, 82.05, 0.864}, 
 {"PRT", "Europe", "Portugal", "2020-04-09", 13956., 815., 703.143, 409., 
  29., 28.571, 1368.677, 79.928, 68.958, 40.111, 2.844, 2.802, 1.12, 241., 
  23.635, 1173., 115.037, "", "", "", "", 12209., 167240., 16.401, 1.197, 
  9892., 0.97, 0.071, 14.1, "tests performed", "", "", "", "", "", "", "", 
  "", "", 87.96, 1.0196707*^7, 112.371, 46.2, 21.502, 14.924, 27936.896, 0.5, 
  127.842, 9.85, 16.3, 30., "", 3.39, 82.05, 0.864}, 
 {"PRT", "Europe", "Portugal", "2020-04-10", 15472., 1516., 798., 435., 26., 
  27., 1517.353, 148.675, 78.261, 42.661, 2.55, 2.648, 1.11, 226., 22.164, 
  1179., 115.626, "", "", "", "", 10216., 177456., 17.403, 1.002, 9997., 
  0.98, 0.08, 12.5, "tests performed", "", "", "", "", "", "", "", "", "", 
  87.96, 1.0196707*^7, 112.371, 46.2, 21.502, 14.924, 27936.896, 0.5, 
  127.842, 9.85, 16.3, 30., "", 3.39, 82.05, 0.864}, 
 {"PRT", "Europe", "Portugal", "2020-04-11", 15987., 515., 780.429, 470., 
  35., 29.143, 1567.859, 50.507, 76.537, 46.093, 3.432, 2.858, 1.04, 233., 
  22.851, 1175., 115.233, "", "", "", "", 9121., 186577., 18.298, 0.895, 
  9992., 0.98, 0.078, 12.8, "tests performed", "", "", "", "", "", "", "", 
  "", "", 87.96, 1.0196707*^7, 112.371, 46.2, 21.502, 14.924, 27936.896, 0.5, 
  127.842, 9.85, 16.3, 30., "", 3.39, 82.05, 0.864}, 
 {"PRT", "Europe", "Portugal", "2020-04-12", 16585., 598., 758.143, 504., 
  34., 29.857, 1626.505, 58.646, 74.352, 49.428, 3.334, 2.928, 0.99, 228., 
  22.36, 1177., 115.429, "", "", 467.452, 45.843, 5210., 191787., 18.809, 
  0.511, 9777., 0.959, 0.078, 12.9, "tests performed", "", "", "", "", "", 
  "", "", "", "", 87.96, 1.0196707*^7, 112.371, 46.2, 21.502, 14.924, 
  27936.896, 0.5, 127.842, 9.85, 16.3, 30., "", 3.39, 82.05, 0.864}, 
 {"PRT", "Europe", "Portugal", "2020-04-13", 16934., 349., 743.429, 535., 
  31., 32., 1660.732, 34.227, 72.909, 52.468, 3.04, 3.138, 0.95, 188., 
  18.437, 1187., 116.41, "", "", "", "", 8944., 200731., 19.686, 0.877, 
  9716., 0.953, 0.077, 13.1, "tests performed", "", "", "", "", "", "", "", 
  "", "", 87.96, 1.0196707*^7, 112.371, 46.2, 21.502, 14.924, 27936.896, 0.5, 
  127.842, 9.85, 16.3, 30., "", 3.39, 82.05, 0.864}, 
 {"PRT", "Europe", "Portugal", "2020-04-14", 17448., 514., 715.143, 567., 
  32., 31.714, 1711.141, 50.408, 70.135, 55.606, 3.138, 3.11, 0.92, 218., 
  21.379, 1227., 120.333, "", "", "", "", 11920., 212651., 20.855, 1.169, 
  9902., 0.971, 0.072, 13.8, "tests performed", "", "", "", "", "", "", "", 
  "", "", 82.41, 1.0196707*^7, 112.371, 46.2, 21.502, 14.924, 27936.896, 0.5, 
  127.842, 9.85, 16.3, 30., "", 3.39, 82.05, 0.864}, 
 {"PRT", "Europe", "Portugal", "2020-04-15", 18091., 643., 707.143, 599., 
  32., 31.286, 1774.2, 63.06, 69.35, 58.744, 3.138, 3.068, 0.9, 208., 20.399, 
  1200., 117.685, "", "", "", "", 13649., 226300., 22.193, 1.339, 10181., 
  0.998, 0.069, 14.4, "tests performed", "", "", "", "", "", "", "", "", "", 
  82.41, 1.0196707*^7, 112.371, 46.2, 21.502, 14.924, 27936.896, 0.5, 
  127.842, 9.85, 16.3, 30., "", 3.39, 82.05, 0.864}, 
 {"PRT", "Europe", "Portugal", "2020-04-16", 18841., 750., 697.857, 629., 
  30., 31.429, 1847.753, 73.553, 68.439, 61.687, 2.942, 3.082, 0.87, 229., 
  22.458, 1302., 127.688, "", "", "", "", 13474., 239774., 23.515, 1.321, 
  10362., 1.016, 0.067, 14.8, "tests performed", "", "", "", "", "", "", "", 
  "", "", 82.41, 1.0196707*^7, 112.371, 46.2, 21.502, 14.924, 27936.896, 0.5, 
  127.842, 9.85, 16.3, 30., "", 3.39, 82.05, 0.864}, 
 {"PRT", "Europe", "Portugal", "2020-04-17", 19022., 181., 507.143, 657., 
  28., 31.714, 1865.504, 17.751, 49.736, 64.433, 2.746, 3.11, 0.85, 222., 
  21.772, 1284., 125.923, "", "", "", "", 14720., 254494., 24.958, 1.444, 
  11005., 1.079, 0.046, 21.7, "tests performed", "", "", "", "", "", "", "", 
  "", "", 82.41, 1.0196707*^7, 112.371, 46.2, 21.502, 14.924, 27936.896, 0.5, 
  127.842, 9.85, 16.3, 30., "", 3.39, 82.05, 0.864}, 
 {"PRT", "Europe", "Portugal", "2020-04-18", 19685., 663., 528.286, 687., 
  30., 31., 1930.525, 65.021, 51.809, 67.375, 2.942, 3.04, 0.88, 228., 22.36, 
  1253., 122.883, "", "", "", "", 12795., 267289., 26.213, 1.255, 11530., 
  1.131, 0.046, 21.8, "tests performed", "", "", "", "", "", "", "", "", "", 
  82.41, 1.0196707*^7, 112.371, 46.2, 21.502, 14.924, 27936.896, 0.5, 
  127.842, 9.85, 16.3, 30., "", 3.39, 82.05, 0.864}, 
 {"PRT", "Europe", "Portugal", "2020-04-19", 20206., 521., 517.286, 714., 
  27., 30., 1981.62, 51.095, 50.731, 70.023, 2.648, 2.942, 0.9, 224., 21.968, 
  1243., 121.902, "", "", 363.464, 35.645, 9502., 276791., 27.145, 0.932, 
  12143., 1.191, 0.043, 23.5, "tests performed", "", "", "", "", "", "", "", 
  "", "", 82.41, 1.0196707*^7, 112.371, 46.2, 21.502, 14.924, 27936.896, 0.5, 
  127.842, 9.85, 16.3, 30., "", 3.39, 82.05, 0.864}, 
 {"PRT", "Europe", "Portugal", "2020-04-20", 20863., 657., 561.286, 735., 
  21., 28.571, 2046.053, 64.433, 55.046, 72.082, 2.059, 2.802, 0.91, 215., 
  21.085, 1208., 118.47, "", "", "", "", 11089., 287880., 28.233, 1.088, 
  12450., 1.221, 0.045, 22.2, "tests performed", "", "", "", "", "", "", "", 
  "", "", 82.41, 1.0196707*^7, 112.371, 46.2, 21.502, 14.924, 27936.896, 0.5, 
  127.842, 9.85, 16.3, 30., "", 3.39, 82.05, 0.864}, 
 {"PRT", "Europe", "Portugal", "2020-04-21", 21379., 516., 561.571, 762., 
  27., 27.857, 2096.657, 50.605, 55.074, 74.73, 2.648, 2.732, 0.89, 213., 
  20.889, 1172., 114.939, "", "", "", "", 14930., 302810., 29.697, 1.464, 
  12880., 1.263, 0.044, 22.9, "tests performed", "", "", "", "", "", "", "", 
  "", "", 82.41, 1.0196707*^7, 112.371, 46.2, 21.502, 14.924, 27936.896, 0.5, 
  127.842, 9.85, 16.3, 30., "", 3.39, 82.05, 0.864}, 
 {"PRT", "Europe", "Portugal", "2020-04-22", 21982., 603., 555.857, 785., 
  23., 26.571, 2155.794, 59.137, 54.513, 76.986, 2.256, 2.606, 0.85, 207., 
  20.301, 1146., 112.389, "", "", "", "", 15531., 318341., 31.22, 1.523, 
  13149., 1.29, 0.042, 23.7, "tests performed", "", "", "", "", "", "", "", 
  "", "", 82.41, 1.0196707*^7, 112.371, 46.2, 21.502, 14.924, 27936.896, 0.5, 
  127.842, 9.85, 16.3, 30., "", 3.39, 82.05, 0.864}, 
 {"PRT", "Europe", "Portugal", "2020-04-23", 22353., 371., 501.714, 820., 
  35., 27.286, 2192.178, 36.384, 49.204, 80.418, 3.432, 2.676, 0.81, 204., 
  20.006, 1095., 107.388, "", "", "", "", 15183., 333524., 32.709, 1.489, 
  13393., 1.313, 0.037, 26.7, "tests performed", "", "", "", "", "", "", "", 
  "", "", 82.41, 1.0196707*^7, 112.371, 46.2, 21.502, 14.924, 27936.896, 0.5, 
  127.842, 9.85, 16.3, 30., "", 3.39, 82.05, 0.864}, 
 {"PRT", "Europe", "Portugal", "2020-04-24", 22797., 444., 539.286, 854., 
  34., 28.143, 2235.722, 43.543, 52.888, 83.753, 3.334, 2.76, 0.81, 188., 
  18.437, 1068., 104.74, "", "", "", "", 14817., 348341., 34.162, 1.453, 
  13407., 1.315, 0.04, 24.9, "tests performed", "", "", "", "", "", "", "", 
  "", "", 82.41, 1.0196707*^7, 112.371, 46.2, 21.502, 14.924, 27936.896, 0.5, 
  127.842, 9.85, 16.3, 30., "", 3.39, 82.05, 0.864}, 
 {"PRT", "Europe", "Portugal", "2020-04-25", 23392., 595., 529.571, 880., 
  26., 27.571, 2294.074, 58.352, 51.936, 86.302, 2.55, 2.704, 0.81, 186., 
  18.241, 1040., 101.994, "", "", "", "", 13446., 361787., 35.481, 1.319, 
  13500., 1.324, 0.039, 25.5, "tests performed", "", "", "", "", "", "", "", 
  "", "", 82.41, 1.0196707*^7, 112.371, 46.2, 21.502, 14.924, 27936.896, 0.5, 
  127.842, 9.85, 16.3, 30., "", 3.39, 82.05, 0.864}, 
 {"PRT", "Europe", "Portugal", "2020-04-26", 23864., 472., 522.571, 903., 
  23., 27., 2340.363, 46.289, 51.249, 88.558, 2.256, 2.648, 0.8, 182., 
  17.849, 1005., 98.561, "", "", 269.379, 26.418, 8241., 370028., 36.289, 
  0.808, 13320., 1.306, 0.039, 25.5, "tests performed", "", "", "", "", "", 
  "", "", "", "", 82.41, 1.0196707*^7, 112.371, 46.2, 21.502, 14.924, 
  27936.896, 0.5, 127.842, 9.85, 16.3, 30., "", 3.39, 82.05, 0.864}, 
 {"PRT", "Europe", "Portugal", "2020-04-27", 24027., 163., 452., 928., 25., 
  27.571, 2356.349, 15.986, 44.328, 91.01, 2.452, 2.704, 0.78, 176., 17.26, 
  995., 97.581, "", "", "", "", 12207., 382235., 37.486, 1.197, 13479., 
  1.322, 0.034, 29.8, "tests performed", "", "", "", "", "", "", "", "", "", 
  82.41, 1.0196707*^7, 112.371, 46.2, 21.502, 14.924, 27936.896, 0.5, 
  127.842, 9.85, 16.3, 30., "", 3.39, 82.05, 0.864}, 
 {"PRT", "Europe", "Portugal", "2020-04-28", 24322., 295., 420.429, 948., 
  20., 26.571, 2385.28, 28.931, 41.232, 92.971, 1.961, 2.606, 0.77, 172., 
  16.868, 936., 91.794, "", "", "", "", 15516., 397751., 39.008, 1.522, 
  13563., 1.33, 0.031, 32.3, "tests performed", "", "", "", "", "", "", "", 
  "", "", 82.41, 1.0196707*^7, 112.371, 46.2, 21.502, 14.924, 27936.896, 0.5, 
  127.842, 9.85, 16.3, 30., "", 3.39, 82.05, 0.864}, 
 {"PRT", "Europe", "Portugal", "2020-04-29", 24505., 183., 360.429, 973., 
  25., 26.857, 2403.227, 17.947, 35.348, 95.423, 2.452, 2.634, 0.77, 169., 
  16.574, 980., 96.109, "", "", "", "", 14774., 412525., 40.457, 1.449, 
  13455., 1.32, 0.027, 37.3, "tests performed", "", "", "", "", "", "", "", 
  "", "", 82.41, 1.0196707*^7, 112.371, 46.2, 21.502, 14.924, 27936.896, 0.5, 
  127.842, 9.85, 16.3, 30., "", 3.39, 82.05, 0.864}, 
 {"PRT", "Europe", "Portugal", "2020-04-30", 25045., 540., 384.571, 989., 
  16., 24.143, 2456.185, 52.958, 37.715, 96.992, 1.569, 2.368, 0.8, 172., 
  16.868, 968., 94.933, "", "", "", "", 16438., 428963., 42.069, 1.612, 
  13634., 1.337, 0.028, 35.5, "tests performed", "", "", "", "", "", "", "", 
  "", "", 82.41, 1.0196707*^7, 112.371, 46.2, 21.502, 14.924, 27936.896, 0.5, 
  127.842, 9.85, 16.3, 30., "", 3.39, 82.05, 0.864}, 
 {"PRT", "Europe", "Portugal", "2020-05-01", 25351., 306., 364.857, 1007., 
  18., 21.857, 2486.195, 30.01, 35.782, 98.757, 1.765, 2.144, 0.81, 154., 
  15.103, 892., 87.479, "", "", "", "", 12673., 441636., 43.312, 1.243, 
  13328., 1.307, 0.027, 36.5, "tests performed", "", "", "", "", "", "", "", 
  "", "", 87.96, 1.0196707*^7, 112.371, 46.2, 21.502, 14.924, 27936.896, 0.5, 
  127.842, 9.85, 16.3, 30., "", 3.39, 82.05, 0.864}, 
 {"PRT", "Europe", "Portugal", "2020-05-02", 25190., -161., 256.857, 1023., 
  16., 20.429, 2470.405, -15.789, 25.19, 100.327, 1.569, 2.003, 0.85, 150., 
  14.711, 855., 83.851, "", "", "", "", 10583., 452219., 44.35, 1.038, 
  12919., 1.267, 0.02, 50.3, "tests performed", "", "", "", "", "", "", "", 
  "", "", 87.96, 1.0196707*^7, 112.371, 46.2, 21.502, 14.924, 27936.896, 0.5, 
  127.842, 9.85, 16.3, 30., "", 3.39, 82.05, 0.864}, 
 {"PRT", "Europe", "Portugal", "2020-05-03", 25282., 92., 202.571, 1043., 
  20., 20., 2479.428, 9.023, 19.866, 102.288, 1.961, 1.961, 0.88, 144., 
  14.122, 856., 83.949, "", "", 189.16, 18.551, 8440., 460659., 45.177, 
  0.828, 12947., 1.27, 0.016, 63.9, "tests performed", "", "", "", "", "", 
  "", "", "", "", 87.96, 1.0196707*^7, 112.371, 46.2, 21.502, 14.924, 
  27936.896, 0.5, 127.842, 9.85, 16.3, 30., "", 3.39, 82.05, 0.864}, 
 {"PRT", "Europe", "Portugal", "2020-05-04", 25524., 242., 213.857, 1063., 
  20., 19.286, 2503.161, 23.733, 20.973, 104.249, 1.961, 1.891, 0.92, 143., 
  14.024, 813., 79.732, "", "", "", "", 11889., 472548., 46.343, 1.166, 
  12902., 1.265, 0.017, 60.3, "tests performed", "", "", "", "", "", "", "", 
  "", "", 75., 1.0196707*^7, 112.371, 46.2, 21.502, 14.924, 27936.896, 0.5, 
  127.842, 9.85, 16.3, 30., "", 3.39, 82.05, 0.864}, 
 {"PRT", "Europe", "Portugal", "2020-05-05", 25702., 178., 197.143, 1074., 
  11., 18., 2520.618, 17.457, 19.334, 105.328, 1.079, 1.765, 0.95, 134., 
  13.141, 818., 80.222, "", "", "", "", 16157., 488705., 47.928, 1.585, 
  12993., 1.274, 0.015, 65.9, "tests performed", "", "", "", "", "", "", "", 
  "", "", 75., 1.0196707*^7, 112.371, 46.2, 21.502, 14.924, 27936.896, 0.5, 
  127.842, 9.85, 16.3, 30., "", 3.39, 82.05, 0.864}, 
 {"PRT", "Europe", "Portugal", "2020-05-06", 26182., 480., 239.571, 1089., 
  15., 16.571, 2567.692, 47.074, 23.495, 106.799, 1.471, 1.625, 0.99, 136., 
  13.338, 838., 82.183, "", "", "", "", 15774., 504479., 49.475, 1.547, 
  13136., 1.288, 0.018, 54.8, "tests performed", "", "", "", "", "", "", "", 
  "", "", 75., 1.0196707*^7, 112.371, 46.2, 21.502, 14.924, 27936.896, 0.5, 
  127.842, 9.85, 16.3, 30., "", 3.39, 82.05, 0.864}, 
 {"PRT", "Europe", "Portugal", "2020-05-07", 26715., 533., 238.571, 1105., 
  16., 16.571, 2619.963, 52.272, 23.397, 108.368, 1.569, 1.625, 0.98, 135., 
  13.24, 874., 85.714, "", "", "", "", 16033., 520512., 51.047, 1.572, 
  13078., 1.283, 0.018, 54.8, "tests performed", "", "", "", "", "", "", "", 
  "", "", 75., 1.0196707*^7, 112.371, 46.2, 21.502, 14.924, 27936.896, 0.5, 
  127.842, 9.85, 16.3, 30., "", 3.39, 82.05, 0.864}, 
 {"PRT", "Europe", "Portugal", "2020-05-08", 27268., 553., 273.857, 1114., 
  9., 15.286, 2674.197, 54.233, 26.857, 109.251, 0.883, 1.499, 0.94, 127., 
  12.455, 842., 82.576, "", "", "", "", 15428., 535940., 52.56, 1.513, 
  13472., 1.321, 0.02, 49.2, "tests performed", "", "", "", "", "", "", "", 
  "", "", 75., 1.0196707*^7, 112.371, 46.2, 21.502, 14.924, 27936.896, 0.5, 
  127.842, 9.85, 16.3, 30., "", 3.39, 82.05, 0.864}, 
 {"PRT", "Europe", "Portugal", "2020-05-09", 27406., 138., 316.571, 1126., 
  12., 14.714, 2687.73, 13.534, 31.046, 110.428, 1.177, 1.443, 0.87, 120., 
  11.769, 815., 79.928, "", "", "", "", 13522., 549462., 53.886, 1.326, 
  13892., 1.362, 0.023, 43.9, "tests performed", "", "", "", "", "", "", "", 
  "", "", 75., 1.0196707*^7, 112.371, 46.2, 21.502, 14.924, 27936.896, 0.5, 
  127.842, 9.85, 16.3, 30., "", 3.39, 82.05, 0.864}, 
 {"PRT", "Europe", "Portugal", "2020-05-10", 27581., 175., 328.429, 1135., 
  9., 13.143, 2704.893, 17.162, 32.209, 111.31, 0.883, 1.289, 0.84, 112., 
  10.984, 797., 78.162, "", "", 165.391, 16.22, 7507., 556969., 54.622, 
  0.736, 13759., 1.349, 0.024, 41.9, "tests performed", "", "", "", "", "", 
  "", "", "", "", 75., 1.0196707*^7, 112.371, 46.2, 21.502, 14.924, 
  27936.896, 0.5, 127.842, 9.85, 16.3, 30., "", 3.39, 82.05, 0.864}, 
 {"PRT", "Europe", "Portugal", "2020-05-11", 27679., 98., 307.857, 1144., 9., 
  11.571, 2714.504, 9.611, 30.192, 112.193, 0.883, 1.135, 0.82, 112., 10.984, 
  805., 78.947, "", "", "", "", 12737., 569706., 55.872, 1.249, 13880., 
  1.361, 0.022, 45.1, "tests performed", "", "", "", "", "", "", "", "", "", 
  75., 1.0196707*^7, 112.371, 46.2, 21.502, 14.924, 27936.896, 0.5, 127.842, 
  9.85, 16.3, 30., "", 3.39, 82.05, 0.864}, {"PRT", "Europe", "Portugal", 
  "2020-05-12", 27913., 234., 315.857, 1163., 19., 12.714, 2737.452, 22.949, 
  30.976, 114.056, 1.863, 1.247, 0.81, 113., 11.082, 709., 69.532, "", "", 
  "", "", 16644., 586350., 57.504, 1.632, 13949., 1.368, 0.023, 44.2, 
  "tests performed", "", "", "", "", "", "", "", "", "", 75., 1.0196707*^7, 
  112.371, 46.2, 21.502, 14.924, 27936.896, 0.5, 127.842, 9.85, 16.3, 30., 
  "", 3.39, 82.05, 0.864}, {"PRT", "Europe", "Portugal", "2020-05-13", 
  28132., 219., 278.571, 1175., 12., 12.286, 2758.93, 21.478, 27.32, 115.233, 
  1.177, 1.205, 0.81, 103., 10.101, 692., 67.865, "", "", "", "", 18215., 
  604565., 59.29, 1.786, 14298., 1.402, 0.019, 51.3, "tests performed", "", 
  "", "", "", "", "", "", "", "", 75., 1.0196707*^7, 112.371, 46.2, 21.502, 
  14.924, 27936.896, 0.5, 127.842, 9.85, 16.3, 30., "", 3.39, 82.05, 0.864}, 
 {"PRT", "Europe", "Portugal", "2020-05-14", 28319., 187., 229.143, 1184., 
  9., 11.286, 2777.269, 18.339, 22.472, 116.116, 0.883, 1.107, 0.81, 108., 
  10.592, 680., 66.688, "", "", "", "", 18329., 622894., 61.088, 1.798, 
  14626., 1.434, 0.016, 63.8, "tests performed", "", "", "", "", "", "", "", 
  "", "", 75., 1.0196707*^7, 112.371, 46.2, 21.502, 14.924, 27936.896, 0.5, 
  127.842, 9.85, 16.3, 30., "", 3.39, 82.05, 0.864}, 
 {"PRT", "Europe", "Portugal", "2020-05-15", 28583., 264., 187.857, 1190., 
  6., 10.857, 2803.16, 25.891, 18.423, 116.704, 0.588, 1.065, 0.83, 112., 
  10.984, 673., 66.002, "", "", "", "", 20598., 643492., 63.108, 2.02, 
  15365., 1.507, 0.012, 81.8, "tests performed", "", "", "", "", "", "", "", 
  "", "", 75., 1.0196707*^7, 112.371, 46.2, 21.502, 14.924, 27936.896, 0.5, 
  127.842, 9.85, 16.3, 30., "", 3.39, 82.05, 0.864}, 
 {"PRT", "Europe", "Portugal", "2020-05-16", 28810., 227., 200.571, 1203., 
  13., 11., 2825.422, 22.262, 19.67, 117.979, 1.275, 1.079, 0.87, 115., 
  11.278, 657., 64.433, "", "", "", "", 15994., 659486., 64.676, 1.569, 
  15718., 1.541, 0.013, 78.4, "tests performed", "", "", "", "", "", "", "", 
  "", "", 75., 1.0196707*^7, 112.371, 46.2, 21.502, 14.924, 27936.896, 0.5, 
  127.842, 9.85, 16.3, 30., "", 3.39, 82.05, 0.864}, 
 {"PRT", "Europe", "Portugal", "2020-05-17", 29036., 226., 207.857, 1218., 
  15., 11.857, 2847.586, 22.164, 20.385, 119.45, 1.471, 1.163, 0.9, 108., 
  10.592, 649., 63.648, "", "", 187.179, 18.357, 8970., 668456., 65.556, 
  0.88, 15927., 1.562, 0.013, 76.6, "tests performed", "", "", "", "", "", 
  "", "", "", "", 75., 1.0196707*^7, 112.371, 46.2, 21.502, 14.924, 
  27936.896, 0.5, 127.842, 9.85, 16.3, 30., "", 3.39, 82.05, 0.864}, 
 {"PRT", "Europe", "Portugal", "2020-05-18", 29209., 173., 218.571, 1231., 
  13., 12.429, 2864.552, 16.966, 21.435, 120.725, 1.275, 1.219, 0.91, 105., 
  10.297, 628., 61.589, "", "", "", "", 12108., 680564., 66.744, 1.187, 
  15837., 1.553, 0.014, 72.5, "tests performed", "", "", "", "", "", "", "", 
  "", "", 71.3, 1.0196707*^7, 112.371, 46.2, 21.502, 14.924, 27936.896, 0.5, 
  127.842, 9.85, 16.3, 30., "", 3.39, 82.05, 0.864}, 
 {"PRT", "Europe", "Portugal", "2020-05-19", 29432., 223., 217., 1247., 16., 
  12., 2886.422, 21.87, 21.281, 122.294, 1.569, 1.177, 0.93, 101., 9.905, 
  629., 61.687, "", "", "", "", 16195., 696759., 68.332, 1.588, 15773., 
  1.547, 0.014, 72.7, "tests performed", "", "", "", "", "", "", "", "", "", 
  71.3, 1.0196707*^7, 112.371, 46.2, 21.502, 14.924, 27936.896, 0.5, 127.842, 
  9.85, 16.3, 30., "", 3.39, 82.05, 0.864}, {"PRT", "Europe", "Portugal", 
  "2020-05-20", 29660., 228., 218.286, 1263., 16., 12.571, 2908.782, 22.36, 
  21.407, 123.864, 1.569, 1.233, 0.93, 93., 9.121, 609., 59.725, "", "", "", 
  "", 15442., 712201., 69.846, 1.514, 15377., 1.508, 0.014, 70.4, 
  "tests performed", "", "", "", "", "", "", "", "", "", 71.3, 1.0196707*^7, 
  112.371, 46.2, 21.502, 14.924, 27936.896, 0.5, 127.842, 9.85, 16.3, 30., 
  "", 3.39, 82.05, 0.864}, {"PRT", "Europe", "Portugal", "2020-05-21", 
  29912., 252., 227.571, 1277., 14., 13.286, 2933.496, 24.714, 22.318, 
  125.237, 1.373, 1.303, 0.95, 92., 9.023, 608., 59.627, "", "", "", "", 
  15346., 727547., 71.351, 1.505, 14950., 1.466, 0.015, 65.7, 
  "tests performed", "", "", "", "", "", "", "", "", "", 71.3, 1.0196707*^7, 
  112.371, 46.2, 21.502, 14.924, 27936.896, 0.5, 127.842, 9.85, 16.3, 30., 
  "", 3.39, 82.05, 0.864}, {"PRT", "Europe", "Portugal", "2020-05-22", 
  30200., 288., 231., 1289., 12., 14.143, 2961.74, 28.244, 22.654, 126.413, 
  1.177, 1.387, 0.96, 84., 8.238, 576., 56.489, "", "", "", "", 15184., 
  742731., 72.84, 1.489, 14177., 1.39, 0.016, 61.4, "tests performed", "", 
  "", "", "", "", "", "", "", "", 71.3, 1.0196707*^7, 112.371, 46.2, 21.502, 
  14.924, 27936.896, 0.5, 127.842, 9.85, 16.3, 30., "", 3.39, 82.05, 0.864}, 
 {"PRT", "Europe", "Portugal", "2020-05-23", 30471., 271., 237.286, 1302., 
  13., 14.143, 2988.318, 26.577, 23.271, 127.688, 1.275, 1.387, 0.98, 80., 
  7.846, 550., 53.939, "", "", "", "", 10783., 753514., 73.898, 1.057, 
  13433., 1.317, 0.018, 56.6, "tests performed", "", "", "", "", "", "", "", 
  "", "", 71.3, 1.0196707*^7, 112.371, 46.2, 21.502, 14.924, 27936.896, 0.5, 
  127.842, 9.85, 16.3, 30., "", 3.39, 82.05, 0.864}, 
 {"PRT", "Europe", "Portugal", "2020-05-24", 30623., 152., 226.714, 1316., 
  14., 14., 3003.224, 14.907, 22.234, 129.061, 1.373, 1.373, 0.98, 78., 7.65, 
  536., 52.566, "", "", 168.362, 16.511, 5814., 759328., 74.468, 0.57, 
  12982., 1.273, 0.017, 57.3, "tests performed", "", "", "", "", "", "", "", 
  "", "", 71.3, 1.0196707*^7, 112.371, 46.2, 21.502, 14.924, 27936.896, 0.5, 
  127.842, 9.85, 16.3, 30., "", 3.39, 82.05, 0.864}, 
 {"PRT", "Europe", "Portugal", "2020-05-25", 30788., 165., 225.571, 1330., 
  14., 14.143, 3019.406, 16.182, 22.122, 130.434, 1.373, 1.387, 1.01, 72., 
  7.061, 531., 52.076, "", "", "", "", 11930., 771258., 75.638, 1.17, 12956., 
  1.271, 0.017, 57.4, "tests performed", "", "", "", "", "", "", "", "", "", 
  71.3, 1.0196707*^7, 112.371, 46.2, 21.502, 14.924, 27936.896, 0.5, 127.842, 
  9.85, 16.3, 30., "", 3.39, 82.05, 0.864}, {"PRT", "Europe", "Portugal", 
  "2020-05-26", 31007., 219., 225., 1342., 12., 13.571, 3040.884, 21.478, 
  22.066, 131.611, 1.177, 1.331, 1.04, 71., 6.963, 513., 50.31, "", "", "", 
  "", 15105., 786363., 77.119, 1.481, 12801., 1.255, 0.018, 56.9, 
  "tests performed", "", "", "", "", "", "", "", "", "", 71.3, 1.0196707*^7, 
  112.371, 46.2, 21.502, 14.924, 27936.896, 0.5, 127.842, 9.85, 16.3, 30., 
  "", 3.39, 82.05, 0.864}, {"PRT", "Europe", "Portugal", "2020-05-27", 
  31292., 285., 233.143, 1356., 14., 13.286, 3068.834, 27.95, 22.865, 
  132.984, 1.373, 1.303, 1.06, 66., 6.473, 510., 50.016, "", "", "", "", 
  17221., 803584., 78.808, 1.689, 13055., 1.28, 0.018, 56., 
  "tests performed", "", "", "", "", "", "", "", "", "", 71.3, 1.0196707*^7, 
  112.371, 46.2, 21.502, 14.924, 27936.896, 0.5, 127.842, 9.85, 16.3, 30., 
  "", 3.39, 82.05, 0.864}, {"PRT", "Europe", "Portugal", "2020-05-28", 
  31596., 304., 240.571, 1369., 13., 13.143, 3098.647, 29.814, 23.593, 
  134.259, 1.275, 1.289, 1.08, 65., 6.375, 512., 50.212, "", "", "", "", 
  16963., 820547., 80.472, 1.664, 13286., 1.303, 0.018, 55.2, 
  "tests performed", "", "", "", "", "", "", "", "", "", 71.3, 1.0196707*^7, 
  112.371, 46.2, 21.502, 14.924, 27936.896, 0.5, 127.842, 9.85, 16.3, 30., 
  "", 3.39, 82.05, 0.864}, {"PRT", "Europe", "Portugal", "2020-05-29", 
  31946., 350., 249.429, 1383., 14., 13.429, 3132.972, 34.325, 24.462, 
  135.632, 1.373, 1.317, 1.09, 66., 6.473, 529., 51.879, "", "", "", "", 
  16135., 836682., 82.054, 1.582, 13422., 1.316, 0.019, 53.8, 
  "tests performed", "", "", "", "", "", "", "", "", "", 71.3, 1.0196707*^7, 
  112.371, 46.2, 21.502, 14.924, 27936.896, 0.5, 127.842, 9.85, 16.3, 30., 
  "", 3.39, 82.05, 0.864}, {"PRT", "Europe", "Portugal", "2020-05-30", 
  32203., 257., 247.429, 1396., 13., 13.429, 3158.176, 25.204, 24.266, 
  136.907, 1.275, 1.317, 1.09, 63., 6.178, 514., 50.408, "", "", "", "", 
  12650., 849332., 83.295, 1.241, 13688., 1.342, 0.018, 55.3, 
  "tests performed", "", "", "", "", "", "", "", "", "", 71.3, 1.0196707*^7, 
  112.371, 46.2, 21.502, 14.924, 27936.896, 0.5, 127.842, 9.85, 16.3, 30., 
  "", 3.39, 82.05, 0.864}, {"PRT", "Europe", "Portugal", "2020-05-31", 
  32500., 297., 268.143, 1410., 14., 13.429, 3187.304, 29.127, 26.297, 
  138.28, 1.373, 1.317, 1.1, 64., 6.277, 474., 46.486, "", "", 178.266, 
  17.483, 6547., 855879., 83.937, 0.642, 13793., 1.353, 0.019, 51.4, 
  "tests performed", "", "", "", "", "", "", "", "", "", 71.3, 1.0196707*^7, 
  112.371, 46.2, 21.502, 14.924, 27936.896, 0.5, 127.842, 9.85, 16.3, 30., 
  "", 3.39, 82.05, 0.864}, {"PRT", "Europe", "Portugal", "2020-06-01", 
  32700., 200., 273.143, 1424., 14., 13.429, 3206.918, 19.614, 26.787, 
  139.653, 1.373, 1.317, 1.1, 64., 6.277, 471., 46.191, "", "", "", "", 
  11635., 867514., 85.078, 1.141, 13751., 1.349, 0.02, 50.3, 
  "tests performed", "", "", "", "", "", "", "", "", "", 69.91, 1.0196707*^7, 
  112.371, 46.2, 21.502, 14.924, 27936.896, 0.5, 127.842, 9.85, 16.3, 30., 
  "", 3.39, 82.05, 0.864}, {"PRT", "Europe", "Portugal", "2020-06-02", 
  32895., 195., 269.714, 1436., 12., 13.429, 3226.042, 19.124, 26.451, 
  140.83, 1.177, 1.317, 1.11, 58., 5.688, 432., 42.367, "", "", "", "", 
  15640., 883154., 86.612, 1.534, 13827., 1.356, 0.02, 51.3, 
  "tests performed", "", "", "", "", "", "", "", "", "", 69.91, 1.0196707*^7, 
  112.371, 46.2, 21.502, 14.924, 27936.896, 0.5, 127.842, 9.85, 16.3, 30., 
  "", 3.39, 82.05, 0.864}, {"PRT", "Europe", "Portugal", "2020-06-03", 
  33261., 366., 281.286, 1447., 11., 13., 3261.935, 35.894, 27.586, 141.909, 
  1.079, 1.275, 1.13, 56., 5.492, 428., 41.974, "", "", "", "", 17230., 
  900384., 88.301, 1.69, 13829., 1.356, 0.02, 49.2, "tests performed", "", 
  "", "", "", "", "", "", "", "", 69.91, 1.0196707*^7, 112.371, 46.2, 21.502, 
  14.924, 27936.896, 0.5, 127.842, 9.85, 16.3, 30., "", 3.39, 82.05, 0.864}, 
 {"PRT", "Europe", "Portugal", "2020-06-04", 33592., 331., 285.143, 1455., 
  8., 12.286, 3294.397, 32.461, 27.964, 142.693, 0.785, 1.205, 1.13, 58., 
  5.688, 445., 43.642, "", "", "", "", 17207., 917591., 89.989, 1.688, 
  13863., 1.36, 0.021, 48.6, "tests performed", "", "", "", "", "", "", "", 
  "", "", 69.91, 1.0196707*^7, 112.371, 46.2, 21.502, 14.924, 27936.896, 0.5, 
  127.842, 9.85, 16.3, 30., "", 3.39, 82.05, 0.864}, 
 {"PRT", "Europe", "Portugal", "2020-06-05", 33969., 377., 289., 1465., 10., 
  11.714, 3331.37, 36.973, 28.342, 143.674, 0.981, 1.149, 1.14, 64., 6.277, 
  475., 46.584, "", "", "", "", 15309., 932900., 91.49, 1.501, 13745., 1.348, 
  0.021, 47.6, "tests performed", "", "", "", "", "", "", "", "", "", 69.91, 
  1.0196707*^7, 112.371, 46.2, 21.502, 14.924, 27936.896, 0.5, 127.842, 9.85, 
  16.3, 30., "", 3.39, 82.05, 0.864}, {"PRT", "Europe", "Portugal", 
  "2020-06-06", 34351., 382., 306.857, 1474., 9., 11.143, 3368.833, 37.463, 
  30.094, 144.556, 0.883, 1.093, 1.13, 57., 5.59, 414., 40.601, "", "", "", 
  "", 11436., 944336., 92.612, 1.122, 13572., 1.331, 0.023, 44.2, 
  "tests performed", "", "", "", "", "", "", "", "", "", 69.91, 1.0196707*^7, 
  112.371, 46.2, 21.502, 14.924, 27936.896, 0.5, 127.842, 9.85, 16.3, 30., 
  "", 3.39, 82.05, 0.864}, {"PRT", "Europe", "Portugal", "2020-06-07", 
  34693., 342., 313.286, 1479., 5., 9.857, 3402.373, 33.54, 30.724, 145.047, 
  0.49, 0.967, 1.12, 58., 5.688, 398., 39.032, "", "", 134.69, 13.209, 6614., 
  950950., 93.261, 0.649, 13582., 1.332, 0.023, 43.4, "tests performed", "", 
  "", "", "", "", "", "", "", "", 69.91, 1.0196707*^7, 112.371, 46.2, 21.502, 
  14.924, 27936.896, 0.5, 127.842, 9.85, 16.3, 30., "", 3.39, 82.05, 0.864}, 
 {"PRT", "Europe", "Portugal", "2020-06-08", 34885., 192., 312.143, 1485., 
  6., 8.714, 3421.203, 18.83, 30.612, 145.635, 0.588, 0.855, 1.1, 55., 5.394, 
  366., 35.894, "", "", "", "", 11210., 962160., 94.36, 1.099, 13521., 1.326, 
  0.023, 43.3, "tests performed", "", "", "", "", "", "", "", "", "", 69.91, 
  1.0196707*^7, 112.371, 46.2, 21.502, 14.924, 27936.896, 0.5, 127.842, 9.85, 
  16.3, 30., "", 3.39, 82.05, 0.864}, {"PRT", "Europe", "Portugal", 
  "2020-06-09", 35306., 421., 344.429, 1492., 7., 8., 3462.49, 41.288, 
  33.778, 146.322, 0.686, 0.785, 1.09, 65., 6.375, 394., 38.64, "", "", "", 
  "", 13521., 975681., 95.686, 1.326, 13218., 1.296, 0.026, 38.4, 
  "tests performed", "", "", "", "", "", "", "", "", "", 69.91, 1.0196707*^7, 
  112.371, 46.2, 21.502, 14.924, 27936.896, 0.5, 127.842, 9.85, 16.3, 30., 
  "", 3.39, 82.05, 0.864}, {"PRT", "Europe", "Portugal", "2020-06-10", 
  35600., 294., 334.143, 1497., 5., 7.143, 3491.323, 28.833, 32.77, 146.812, 
  0.49, 0.701, 1.05, 70., 6.865, 417., 40.896, "", "", "", "", 7708., 
  983389., 96.442, 0.756, 11858., 1.163, 0.028, 35.5, "tests performed", "", 
  "", "", "", "", "", "", "", "", 69.91, 1.0196707*^7, 112.371, 46.2, 21.502, 
  14.924, 27936.896, 0.5, 127.842, 9.85, 16.3, 30., "", 3.39, 82.05, 0.864}, 
 {"PRT", "Europe", "Portugal", "2020-06-11", 35910., 310., 331.143, 1504., 
  7., 7., 3521.725, 30.402, 32.475, 147.499, 0.686, 0.686, 1.02, 70., 6.865, 
  415., 40.699, "", "", "", "", 4764., 988153., 96.909, 0.467, 10080., 0.989, 
  0.033, 30.4, "tests performed", "", "", "", "", "", "", "", "", "", 69.91, 
  1.0196707*^7, 112.371, 46.2, 21.502, 14.924, 27936.896, 0.5, 127.842, 9.85, 
  16.3, 30., "", 3.39, 82.05, 0.864}, {"PRT", "Europe", "Portugal", 
  "2020-06-12", 36180., 270., 315.857, 1505., 1., 5.714, 3548.204, 26.479, 
  30.976, 147.597, 0.098, 0.56, 1.01, 73., 7.159, 440., 43.151, "", "", "", 
  "", 10913., 999066., 97.979, 1.07, 9452., 0.927, 0.033, 29.9, 
  "tests performed", "", "", "", "", "", "", "", "", "", 69.91, 1.0196707*^7, 
  112.371, 46.2, 21.502, 14.924, 27936.896, 0.5, 127.842, 9.85, 16.3, 30., 
  "", 3.39, 82.05, 0.864}, {"PRT", "Europe", "Portugal", "2020-06-13", 
  36463., 283., 301.714, 1512., 7., 5.429, 3575.958, 27.754, 29.589, 148.283, 
  0.686, 0.532, 1.02, 77., 7.551, 428., 41.974, "", "", "", "", 7973., 
  1.007039*^6, 98.761, 0.782, 8958., 0.879, 0.034, 29.7, "tests performed", 
  "", "", "", "", "", "", "", "", "", 69.91, 1.0196707*^7, 112.371, 46.2, 
  21.502, 14.924, 27936.896, 0.5, 127.842, 9.85, 16.3, 30., "", 3.39, 82.05, 
  0.864}, {"PRT", "Europe", "Portugal", "2020-06-14", 36690., 227., 285.286, 
  1517., 5., 5.429, 3598.22, 22.262, 27.978, 148.774, 0.49, 0.532, 1.04, 73., 
  7.159, 419., 41.092, "", "", 128.747, 12.626, 4754., 1.011793*^6, 99.227, 
  0.466, 8692., 0.852, 0.033, 30.5, "tests performed", "", "", "", "", "", 
  "", "", "", "", 69.91, 1.0196707*^7, 112.371, 46.2, 21.502, 14.924, 
  27936.896, 0.5, 127.842, 9.85, 16.3, 30., "", 3.39, 82.05, 0.864}, 
 {"PRT", "Europe", "Portugal", "2020-06-15", 37036., 346., 307.286, 1520., 
  3., 5., 3632.153, 33.933, 30.136, 149.068, 0.294, 0.49, 1.07, 73., 7.159, 
  431., 42.269, "", "", "", "", 11243., 1.023036*^6, 100.33, 1.103, 8697., 
  0.853, 0.035, 28.3, "tests performed", "", "", "", "", "", "", "", "", "", 
  69.91, 1.0196707*^7, 112.371, 46.2, 21.502, 14.924, 27936.896, 0.5, 
  127.842, 9.85, 16.3, 30., "", 3.39, 82.05, 0.864}, 
 {"PRT", "Europe", "Portugal", "2020-06-16", 37336., 300., 290., 1522., 2., 
  4.286, 3661.574, 29.421, 28.441, 149.264, 0.196, 0.42, 1.07, 71., 6.963, 
  423., 41.484, "", "", "", "", 14765., 1.037801*^6, 101.778, 1.448, 8874., 
  0.87, 0.033, 30.6, "tests performed", "", "", "", "", "", "", "", "", "", 
  69.91, 1.0196707*^7, 112.371, 46.2, 21.502, 14.924, 27936.896, 0.5, 
  127.842, 9.85, 16.3, 30., "", 3.39, 82.05, 0.864}, 
 {"PRT", "Europe", "Portugal", "2020-06-17", 37672., 336., 296., 1523., 1., 
  3.714, 3694.526, 32.952, 29.029, 149.362, 0.098, 0.364, 1.08, 69., 6.767, 
  435., 42.661, "", "", "", "", 15067., 1.052868*^6, 103.256, 1.478, 9926., 
  0.973, 0.03, 33.5, "tests performed", "", "", "", "", "", "", "", "", "", 
  69.91, 1.0196707*^7, 112.371, 46.2, 21.502, 14.924, 27936.896, 0.5, 
  127.842, 9.85, 16.3, 30., "", 3.39, 82.05, 0.864}, 
 {"PRT", "Europe", "Portugal", "2020-06-18", 38089., 417., 311.286, 1524., 
  1., 2.857, 3735.422, 40.896, 30.528, 149.46, 0.098, 0.28, 1.08, 67., 6.571, 
  416., 40.797, "", "", "", "", 13691., 1.066559*^6, 104.598, 1.343, 11201., 
  1.098, 0.028, 36., "tests performed", "", "", "", "", "", "", "", "", "", 
  69.91, 1.0196707*^7, 112.371, 46.2, 21.502, 14.924, 27936.896, 0.5, 
  127.842, 9.85, 16.3, 30., "", 3.39, 82.05, 0.864}, 
 {"PRT", "Europe", "Portugal", "2020-06-19", 38464., 375., 326.286, 1527., 
  3., 3.143, 3772.198, 36.777, 31.999, 149.754, 0.294, 0.308, 1.07, 67., 
  6.571, 422., 41.386, "", "", "", "", 14713., 1.081272*^6, 106.041, 1.443, 
  11744., 1.152, 0.028, 36., "tests performed", "", "", "", "", "", "", "", 
  "", "", 69.91, 1.0196707*^7, 112.371, 46.2, 21.502, 14.924, 27936.896, 0.5, 
  127.842, 9.85, 16.3, 30., "", 3.39, 82.05, 0.864}, 
 {"PRT", "Europe", "Portugal", "2020-06-20", 38841., 377., 339.714, 1528., 
  1., 2.286, 3809.171, 36.973, 33.316, 149.852, 0.098, 0.224, 1.06, 70., 
  6.865, 422., 41.386, "", "", "", "", 9036., 1.090308*^6, 106.927, 0.886, 
  11896., 1.167, 0.029, 35., "tests performed", "", "", "", "", "", "", "", 
  "", "", 69.91, 1.0196707*^7, 112.371, 46.2, 21.502, 14.924, 27936.896, 0.5, 
  127.842, 9.85, 16.3, 30., "", 3.39, 82.05, 0.864}, 
 {"PRT", "Europe", "Portugal", "2020-06-21", 39133., 292., 349., 1530., 2., 
  1.857, 3837.808, 28.637, 34.227, 150.048, 0.196, 0.182, 1.05, 69., 6.767, 
  407., 39.915, "", "", 149.545, 14.666, 6645., 1.096953*^6, 107.579, 0.652, 
  12166., 1.193, 0.029, 34.9, "tests performed", "", "", "", "", "", "", "", 
  "", "", 69.91, 1.0196707*^7, 112.371, 46.2, 21.502, 14.924, 27936.896, 0.5, 
  127.842, 9.85, 16.3, 30., "", 3.39, 82.05, 0.864}, 
 {"PRT", "Europe", "Portugal", "2020-06-22", 39392., 259., 336.571, 1534., 
  4., 2., 3863.208, 25.4, 33.008, 150.441, 0.392, 0.196, 1.06, 72., 7.061, 
  424., 41.582, "", "", "", "", 12026., 1.108979*^6, 108.759, 1.179, 12278., 
  1.204, 0.027, 36.5, "tests performed", "", "", "", "", "", "", "", "", "", 
  69.91, 1.0196707*^7, 112.371, 46.2, 21.502, 14.924, 27936.896, 0.5, 
  127.842, 9.85, 16.3, 30., "", 3.39, 82.05, 0.864}, 
 {"PRT", "Europe", "Portugal", "2020-06-23", 39737., 345., 343., 1540., 6., 
  2.571, 3897.042, 33.834, 33.638, 151.029, 0.588, 0.252, 1.06, 72., 7.061, 
  441., 43.249, "", "", "", "", 15884., 1.124863*^6, 110.316, 1.558, 12437., 
  1.22, 0.028, 36.3, "tests performed", "", "", "", "", "", "", "", "", "", 
  69.91, 1.0196707*^7, 112.371, 46.2, 21.502, 14.924, 27936.896, 0.5, 
  127.842, 9.85, 16.3, 30., "", 3.39, 82.05, 0.864}, 
 {"PRT", "Europe", "Portugal", "2020-06-24", 40104., 367., 347.429, 1543., 
  3., 2.857, 3933.034, 35.992, 34.073, 151.323, 0.294, 0.28, 1.05, 73., 
  7.159, 429., 42.072, "", "", "", "", 13925., 1.138788*^6, 111.682, 1.366, 
  12274., 1.204, 0.028, 35.3, "tests performed", "", "", "", "", "", "", "", 
  "", "", 69.91, 1.0196707*^7, 112.371, 46.2, 21.502, 14.924, 27936.896, 0.5, 
  127.842, 9.85, 16.3, 30., "", 3.39, 82.05, 0.864}, 
 {"PRT", "Europe", "Portugal", "2020-06-25", 40415., 311., 332.286, 1549., 
  6., 3.571, 3963.535, 30.5, 32.588, 151.912, 0.588, 0.35, 1.04, 67., 6.571, 
  436., 42.759, "", "", "", "", 13579., 1.152367*^6, 113.014, 1.332, 12258., 
  1.202, 0.027, 36.9, "tests performed", "", "", "", "", "", "", "", "", "", 
  74.54, 1.0196707*^7, 112.371, 46.2, 21.502, 14.924, 27936.896, 0.5, 
  127.842, 9.85, 16.3, 30., "", 3.39, 82.05, 0.864}, 
 {"PRT", "Europe", "Portugal", "2020-06-26", 40866., 451., 343.143, 1555., 
  6., 4., 4007.764, 44.23, 33.652, 152.5, 0.588, 0.392, 1.04, 67., 6.571, 
  457., 44.818, "", "", "", "", 15766., 1.168133*^6, 114.56, 1.546, 12409., 
  1.217, 0.028, 36.2, "tests performed", "", "", "", "", "", "", "", "", "", 
  74.54, 1.0196707*^7, 112.371, 46.2, 21.502, 14.924, 27936.896, 0.5, 
  127.842, 9.85, 16.3, 30., "", 3.39, 82.05, 0.864}, 
 {"PRT", "Europe", "Portugal", "2020-06-27", 41189., 323., 335.429, 1561., 
  6., 4.714, 4039.441, 31.677, 32.896, 153.089, 0.588, 0.462, 1.04, 70., 
  6.865, 442., 43.347, "", "", "", "", 10352., 1.178485*^6, 115.575, 1.015, 
  12597., 1.235, 0.027, 37.6, "tests performed", "", "", "", "", "", "", "", 
  "", "", 74.54, 1.0196707*^7, 112.371, 46.2, 21.502, 14.924, 27936.896, 0.5, 
  127.842, 9.85, 16.3, 30., "", 3.39, 82.05, 0.864}, 
 {"PRT", "Europe", "Portugal", "2020-06-28", 41646., 457., 359., 1564., 3., 
  4.857, 4084.26, 44.818, 35.207, 153.383, 0.294, 0.476, 1.04, 75., 7.355, 
  458., 44.916, "", "", 155.487, 15.249, 6353., 1.184838*^6, 116.198, 0.623, 
  12555., 1.231, 0.029, 35., "tests performed", "", "", "", "", "", "", "", 
  "", "", 74.54, 1.0196707*^7, 112.371, 46.2, 21.502, 14.924, 27936.896, 0.5, 
  127.842, 9.85, 16.3, 30., "", 3.39, 82.05, 0.864}, 
 {"PRT", "Europe", "Portugal", "2020-06-29", 41912., 266., 360., 1568., 4., 
  4.857, 4110.347, 26.087, 35.306, 153.775, 0.392, 0.476, 1.02, 71., 6.963, 
  489., 47.957, "", "", "", "", 12541., 1.197379*^6, 117.428, 1.23, 12629., 
  1.239, 0.029, 35.1, "tests performed", "", "", "", "", "", "", "", "", "", 
  74.54, 1.0196707*^7, 112.371, 46.2, 21.502, 14.924, 27936.896, 0.5, 
  127.842, 9.85, 16.3, 30., "", 3.39, 82.05, 0.864}, 
 {"PRT", "Europe", "Portugal", "2020-06-30", 42141., 229., 343.429, 1576., 
  8., 5.143, 4132.805, 22.458, 33.68, 154.56, 0.785, 0.504, 1., 73., 7.159, 
  491., 48.153, "", "", "", "", 15905., 1.213284*^6, 118.988, 1.56, 12632., 
  1.239, 0.027, 36.8, "tests performed", "", "", "", "", "", "", "", "", "", 
  74.54, 1.0196707*^7, 112.371, 46.2, 21.502, 14.924, 27936.896, 0.5, 
  127.842, 9.85, 16.3, 30., "", 3.39, 82.05, 0.864}, 
 {"PRT", "Europe", "Portugal", "2020-07-01", 42454., 313., 335.714, 1579., 
  3., 5.143, 4163.501, 30.696, 32.924, 154.854, 0.294, 0.504, 0.99, 79., 
  7.748, 503., 49.33, "", "", "", "", 16456., 1.22974*^6, 120.602, 1.614, 
  12993., 1.274, 0.026, 38.7, "tests performed", "", "", "", "", "", "", "", 
  "", "", 74.54, 1.0196707*^7, 112.371, 46.2, 21.502, 14.924, 27936.896, 0.5, 
  127.842, 9.85, 16.3, 30., "", 3.39, 82.05, 0.864}, 
 {"PRT", "Europe", "Portugal", "2020-07-02", 42782., 328., 338.143, 1587., 
  8., 5.429, 4195.668, 32.167, 33.162, 155.638, 0.785, 0.532, 0.99, 77., 
  7.551, 510., 50.016, "", "", "", "", 15535., 1.245275*^6, 122.125, 1.524, 
  13273., 1.302, 0.025, 39.3, "tests performed", "", "", "", "", "", "", "", 
  "", "", 74.54, 1.0196707*^7, 112.371, 46.2, 21.502, 14.924, 27936.896, 0.5, 
  127.842, 9.85, 16.3, 30., "", 3.39, 82.05, 0.864}, 
 {"PRT", "Europe", "Portugal", "2020-07-03", 43156., 374., 327.143, 1598., 
  11., 6.143, 4232.347, 36.679, 32.083, 156.717, 1.079, 0.602, 1., 72., 
  7.061, 495., 48.545, "", "", "", "", 14912., 1.260187*^6, 123.588, 1.462, 
  13151., 1.29, 0.025, 40.2, "tests performed", "", "", "", "", "", "", "", 
  "", "", 74.54, 1.0196707*^7, 112.371, 46.2, 21.502, 14.924, 27936.896, 0.5, 
  127.842, 9.85, 16.3, 30., "", 3.39, 82.05, 0.864}, 
 {"PRT", "Europe", "Portugal", "2020-07-04", 43569., 413., 340., 1605., 7., 
  6.286, 4272.85, 40.503, 33.344, 157.404, 0.686, 0.616, 1.02, 73., 7.159, 
  489., 47.957, "", "", "", "", 12895., 1.273082*^6, 124.852, 1.265, 13514., 
  1.325, 0.025, 39.7, "tests performed", "", "", "", "", "", "", "", "", "", 
  74.54, 1.0196707*^7, 112.371, 46.2, 21.502, 14.924, 27936.896, 0.5, 
  127.842, 9.85, 16.3, 30., "", 3.39, 82.05, 0.864}, 
 {"PRT", "Europe", "Portugal", "2020-07-05", 43897., 328., 321.571, 1614., 
  9., 7.143, 4305.017, 32.167, 31.537, 158.286, 0.883, 0.701, 1.03, 73., 
  7.159, 504., 49.428, "", "", 123.796, 12.141, 7044., 1.280126*^6, 125.543, 
  0.691, 13613., 1.335, 0.024, 42.3, "tests performed", "", "", "", "", "", 
  "", "", "", "", 74.54, 1.0196707*^7, 112.371, 46.2, 21.502, 14.924, 
  27936.896, 0.5, 127.842, 9.85, 16.3, 30., "", 3.39, 82.05, 0.864}, 
 {"PRT", "Europe", "Portugal", "2020-07-06", 44129., 232., 316.714, 1620., 
  6., 7.429, 4327.77, 22.752, 31.06, 158.875, 0.588, 0.729, 1.03, 74., 7.257, 
  513., 50.31, "", "", "", "", 12207., 1.292333*^6, 126.74, 1.197, 13565., 
  1.33, 0.023, 42.8, "tests performed", "", "", "", "", "", "", "", "", "", 
  74.54, 1.0196707*^7, 112.371, 46.2, 21.502, 14.924, 27936.896, 0.5, 
  127.842, 9.85, 16.3, 30., "", 3.39, 82.05, 0.864}, 
 {"PRT", "Europe", "Portugal", "2020-07-07", 44416., 287., 325., 1629., 9., 
  7.571, 4355.916, 28.146, 31.873, 159.757, 0.883, 0.743, 1.05, 76., 7.453, 
  511., 50.114, "", "", "", "", 16690., 1.309023*^6, 128.377, 1.637, 13677., 
  1.341, 0.024, 42.1, "tests performed", "", "", "", "", "", "", "", "", "", 
  74.54, 1.0196707*^7, 112.371, 46.2, 21.502, 14.924, 27936.896, 0.5, 
  127.842, 9.85, 16.3, 30., "", 3.39, 82.05, 0.864}, 
 {"PRT", "Europe", "Portugal", "2020-07-08", 44859., 443., 343.571, 1631., 
  2., 7.429, 4399.361, 43.445, 33.694, 159.954, 0.196, 0.729, 1.05, 74., 
  7.257, 512., 50.212, "", "", "", "", 17180., 1.326203*^6, 130.062, 1.685, 
  13780., 1.351, 0.025, 40.1, "tests performed", "", "", "", "", "", "", "", 
  "", "", 74.54, 1.0196707*^7, 112.371, 46.2, 21.502, 14.924, 27936.896, 0.5, 
  127.842, 9.85, 16.3, 30., "", 3.39, 82.05, 0.864}, 
 {"PRT", "Europe", "Portugal", "2020-07-09", 45277., 418., 356.429, 1644., 
  13., 8.143, 4440.355, 40.994, 34.955, 161.229, 1.275, 0.799, 1.05, 73., 
  7.159, 487., 47.761, "", "", "", "", 15258., 1.341461*^6, 131.558, 1.496, 
  13741., 1.348, 0.026, 38.6, "tests performed", "", "", "", "", "", "", "", 
  "", "", 74.54, 1.0196707*^7, 112.371, 46.2, 21.502, 14.924, 27936.896, 0.5, 
  127.842, 9.85, 16.3, 30., "", 3.39, 82.05, 0.864}, 
 {"PRT", "Europe", "Portugal", "2020-07-10", 45679., 402., 360.429, 1646., 
  2., 6.857, 4479.78, 39.424, 35.348, 161.425, 0.196, 0.672, 1.04, 66., 
  6.473, 471., 46.191, "", "", "", "", 15807., 1.357268*^6, 133.108, 1.55, 
  13869., 1.36, 0.026, 38.5, "tests performed", "", "", "", "", "", "", "", 
  "", "", 74.54, 1.0196707*^7, 112.371, 46.2, 21.502, 14.924, 27936.896, 0.5, 
  127.842, 9.85, 16.3, 30., "", 3.39, 82.05, 0.864}, 
 {"PRT", "Europe", "Portugal", "2020-07-11", 46221., 542., 378.857, 1654., 
  8., 7., 4532.934, 53.154, 37.155, 162.209, 0.785, 0.686, 1.03, 68., 6.669, 
  459., 45.015, "", "", "", "", 12236., 1.369504*^6, 134.308, 1.2, 13775., 
  1.351, 0.028, 36.4, "tests performed", "", "", "", "", "", "", "", "", "", 
  74.54, 1.0196707*^7, 112.371, 46.2, 21.502, 14.924, 27936.896, 0.5, 
  127.842, 9.85, 16.3, 30., "", 3.39, 82.05, 0.864}, 
 {"PRT", "Europe", "Portugal", "2020-07-12", 46512., 291., 373.571, 1660., 
  6., 6.571, 4561.473, 28.539, 36.636, 162.798, 0.588, 0.644, 1., 64., 6.277, 
  462., 45.309, "", "", 127.757, 12.529, 6630., 1.376134*^6, 134.959, 0.65, 
  13715., 1.345, 0.027, 36.7, "tests performed", "", "", "", "", "", "", "", 
  "", "", 74.54, 1.0196707*^7, 112.371, 46.2, 21.502, 14.924, 27936.896, 0.5, 
  127.842, 9.85, 16.3, 30., "", 3.39, 82.05, 0.864}, 
 {"PRT", "Europe", "Portugal", "2020-07-13", 46818., 306., 384.143, 1662., 
  2., 6., 4591.482, 30.01, 37.673, 162.994, 0.196, 0.588, 0.97, 63., 6.178, 
  467., 45.799, "", "", "", "", 13179., 1.389313*^6, 136.251, 1.292, 13854., 
  1.359, 0.028, 36.1, "tests performed", "", "", "", "", "", "", "", "", "", 
  74.54, 1.0196707*^7, 112.371, 46.2, 21.502, 14.924, 27936.896, 0.5, 
  127.842, 9.85, 16.3, 30., "", 3.39, 82.05, 0.864}, 
 {"PRT", "Europe", "Portugal", "2020-07-14", 47051., 233., 376.429, 1668., 
  6., 5.571, 4614.333, 22.851, 36.917, 163.582, 0.588, 0.546, 0.94, 69., 
  6.767, 472., 46.289, "", "", "", "", 18244., 1.407557*^6, 138.04, 1.789, 
  14076., 1.38, 0.027, 37.4, "tests performed", "", "", "", "", "", "", "", 
  "", "", 74.54, 1.0196707*^7, 112.371, 46.2, 21.502, 14.924, 27936.896, 0.5, 
  127.842, 9.85, 16.3, 30., "", 3.39, 82.05, 0.864}, 
 {"PRT", "Europe", "Portugal", "2020-07-15", 47426., 375., 366.714, 1676., 
  8., 6.429, 4651.109, 36.777, 35.964, 164.367, 0.785, 0.63, 0.91, 68., 
  6.669, 478., 46.878, "", "", "", "", 16174., 1.423731*^6, 139.627, 1.586, 
  13933., 1.366, 0.026, 38., "tests performed", "", "", "", "", "", "", "", 
  "", "", 74.54, 1.0196707*^7, 112.371, 46.2, 21.502, 14.924, 27936.896, 0.5, 
  127.842, 9.85, 16.3, 30., "", 3.39, 82.05, 0.864}, 
 {"PRT", "Europe", "Portugal", "2020-07-16", 47765., 339., 355.429, 1679., 
  3., 5., 4684.355, 33.246, 34.857, 164.661, 0.294, 0.49, 0.88, 72., 7.061, 
  476., 46.682, "", "", "", "", 15671., 1.439402*^6, 141.163, 1.537, 13992., 
  1.372, 0.025, 39.4, "tests performed", "", "", "", "", "", "", "", "", "", 
  74.54, 1.0196707*^7, 112.371, 46.2, 21.502, 14.924, 27936.896, 0.5, 
  127.842, 9.85, 16.3, 30., "", 3.39, 82.05, 0.864}, 
 {"PRT", "Europe", "Portugal", "2020-07-17", 48077., 312., 342.571, 1682., 
  3., 5.143, 4714.954, 30.598, 33.596, 164.955, 0.294, 0.504, 0.85, 67., 
  6.571, 447., 43.838, "", "", "", "", 16066., 1.455468*^6, 142.739, 1.576, 
  14029., 1.376, 0.024, 41., "tests performed", "", "", "", "", "", "", "", 
  "", "", 74.54, 1.0196707*^7, 112.371, 46.2, 21.502, 14.924, 27936.896, 0.5, 
  127.842, 9.85, 16.3, 30., "", 3.39, 82.05, 0.864}, 
 {"PRT", "Europe", "Portugal", "2020-07-18", 48390., 313., 309.857, 1684., 
  2., 4.286, 4745.65, 30.696, 30.388, 165.151, 0.196, 0.42, 0.83, 65., 6.375, 
  452., 44.328, "", "", "", "", 12522., 1.46799*^6, 143.967, 1.228, 14069., 
  1.38, 0.022, 45.4, "tests performed", "", "", "", "", "", "", "", "", "", 
  74.54, 1.0196707*^7, 112.371, 46.2, 21.502, 14.924, 27936.896, 0.5, 
  127.842, 9.85, 16.3, 30., "", 3.39, 82.05, 0.864}, 
 {"PRT", "Europe", "Portugal", "2020-07-19", 48636., 246., 303.429, 1689., 
  5., 4.143, 4769.775, 24.125, 29.758, 165.642, 0.49, 0.406, 0.82, 61., 
  5.982, 439., 43.053, "", "", 121.815, 11.946, 7536., 1.475526*^6, 144.706, 
  0.739, 14199., 1.393, 0.021, 46.8, "tests performed", "", "", "", "", "", 
  "", "", "", "", 74.54, 1.0196707*^7, 112.371, 46.2, 21.502, 14.924, 
  27936.896, 0.5, 127.842, 9.85, 16.3, 30., "", 3.39, 82.05, 0.864}, 
 {"PRT", "Europe", "Portugal", "2020-07-20", 48771., 135., 279., 1691., 2., 
  4.143, 4783.015, 13.24, 27.362, 165.838, 0.196, 0.406, 0.8, 61., 5.982, 
  454., 44.524, "", "", "", "", 13662., 1.489188*^6, 146.046, 1.34, 14268., 
  1.399, 0.02, 51.1, "tests performed", "", "", "", "", "", "", "", "", "", 
  74.54, 1.0196707*^7, 112.371, 46.2, 21.502, 14.924, 27936.896, 0.5, 
  127.842, 9.85, 16.3, 30., "", 3.39, 82.05, 0.864}, 
 {"PRT", "Europe", "Portugal", "2020-07-21", 48898., 127., 263.857, 1697., 
  6., 4.143, 4795.47, 12.455, 25.877, 166.426, 0.588, 0.406, 0.8, 62., 6.08, 
  439., 43.053, "", "", "", "", 17212., 1.5064*^6, 147.734, 1.688, 14120., 
  1.385, 0.019, 53.5, "tests performed", "", "", "", "", "", "", "", "", "", 
  74.54, 1.0196707*^7, 112.371, 46.2, 21.502, 14.924, 27936.896, 0.5, 
  127.842, 9.85, 16.3, 30., "", 3.39, 82.05, 0.864}, 
 {"PRT", "Europe", "Portugal", "2020-07-22", 49150., 252., 246.286, 1702., 
  5., 3.714, 4820.184, 24.714, 24.153, 166.917, 0.49, 0.364, 0.8, 59., 5.786, 
  439., 43.053, "", "", "", "", 15747., 1.522147*^6, 149.278, 1.544, 14059., 
  1.379, 0.018, 57.1, "tests performed", "", "", "", "", "", "", "", "", "", 
  74.54, 1.0196707*^7, 112.371, 46.2, 21.502, 14.924, 27936.896, 0.5, 
  127.842, 9.85, 16.3, 30., "", 3.39, 82.05, 0.864}, 
 {"PRT", "Europe", "Portugal", "2020-07-23", 49379., 229., 230.571, 1705., 
  3., 3.714, 4842.642, 22.458, 22.612, 167.211, 0.294, 0.364, 0.8, 59., 
  5.786, 431., 42.269, "", "", "", "", 15759., 1.537906*^6, 150.824, 1.545, 
  14072., 1.38, 0.016, 61., "tests performed", "", "", "", "", "", "", "", 
  "", "", 74.54, 1.0196707*^7, 112.371, 46.2, 21.502, 14.924, 27936.896, 0.5, 
  127.842, 9.85, 16.3, 30., "", 3.39, 82.05, 0.864}, 
 {"PRT", "Europe", "Portugal", "2020-07-24", 49692., 313., 230.714, 1712., 
  7., 4.286, 4873.338, 30.696, 22.626, 167.897, 0.686, 0.42, 0.82, 52., 5.1, 
  420., 41.19, "", "", "", "", 15246., 1.553152*^6, 152.319, 1.495, 13955., 
  1.369, 0.017, 60.5, "tests performed", "", "", "", "", "", "", "", "", "", 
  74.54, 1.0196707*^7, 112.371, 46.2, 21.502, 14.924, 27936.896, 0.5, 
  127.842, 9.85, 16.3, 30., "", 3.39, 82.05, 0.864}, 
 {"PRT", "Europe", "Portugal", "2020-07-25", 49955., 263., 223.571, 1716., 
  4., 4.571, 4899.131, 25.793, 21.926, 168.29, 0.392, 0.448, 0.83, 50., 
  4.904, 410., 40.209, "", "", "", "", 11835., 1.564987*^6, 153.48, 1.161, 
  13857., 1.359, 0.016, 62., "tests performed", "", "", "", "", "", "", "", 
  "", "", 74.54, 1.0196707*^7, 112.371, 46.2, 21.502, 14.924, 27936.896, 0.5, 
  127.842, 9.85, 16.3, 30., "", 3.39, 82.05, 0.864}, 
 {"PRT", "Europe", "Portugal", "2020-07-26", 50164., 209., 218.286, 1717., 
  1., 4., 4919.627, 20.497, 21.407, 168.388, 0.098, 0.392, 0.83, 48., 4.707, 
  403., 39.523, "", "", 92.104, 9.033, 6422., 1.571409*^6, 154.109, 0.63, 
  13698., 1.343, 0.016, 62.8, "tests performed", "", "", "", "", "", "", "", 
  "", "", 74.54, 1.0196707*^7, 112.371, 46.2, 21.502, 14.924, 27936.896, 0.5, 
  127.842, 9.85, 16.3, 30., "", 3.39, 82.05, 0.864}, 
 {"PRT", "Europe", "Portugal", "2020-07-27", 50299., 135., 218.286, 1719., 
  2., 4., 4932.867, 13.24, 21.407, 168.584, 0.196, 0.392, 0.82, 45., 4.413, 
  414., 40.601, "", "", "", "", 13333., 1.584742*^6, 155.417, 1.308, 13651., 
  1.339, 0.016, 62.5, "tests performed", "", "", "", "", "", "", "", "", "", 
  74.54, 1.0196707*^7, 112.371, 46.2, 21.502, 14.924, 27936.896, 0.5, 
  127.842, 9.85, 16.3, 30., "", 3.39, 82.05, 0.864}, 
 {"PRT", "Europe", "Portugal", "2020-07-28", 50410., 111., 216., 1722., 3., 
  3.571, 4943.753, 10.886, 21.183, 168.878, 0.294, 0.35, 0.82, 41., 4.021, 
  402., 39.424, "", "", "", "", 16955., 1.601697*^6, 157.08, 1.663, 13614., 
  1.335, 0.016, 63., "tests performed", "", "", "", "", "", "", "", "", "", 
  76.39, 1.0196707*^7, 112.371, 46.2, 21.502, 14.924, 27936.896, 0.5, 
  127.842, 9.85, 16.3, 30., "", 3.39, 82.05, 0.864}, 
 {"PRT", "Europe", "Portugal", "2020-07-29", 50613., 203., 209., 1725., 3., 
  3.286, 4963.661, 19.908, 20.497, 169.172, 0.294, 0.322, 0.82, 43., 4.217, 
  403., 39.523, "", "", "", "", 16712., 1.618409*^6, 158.719, 1.639, 13752., 
  1.349, 0.015, 65.8, "tests performed", "", "", "", "", "", "", "", "", "", 
  76.39, 1.0196707*^7, 112.371, 46.2, 21.502, 14.924, 27936.896, 0.5, 
  127.842, 9.85, 16.3, 30., "", 3.39, 82.05, 0.864}, 
 {"PRT", "Europe", "Portugal", "2020-07-30", 50868., 255., 212.714, 1727., 
  2., 3.143, 4988.669, 25.008, 20.861, 169.368, 0.196, 0.308, 0.83, 42., 
  4.119, 403., 39.523, "", "", "", "", 14738., 1.633147*^6, 160.164, 1.445, 
  13606., 1.334, 0.016, 64., "tests performed", "", "", "", "", "", "", "", 
  "", "", 76.39, 1.0196707*^7, 112.371, 46.2, 21.502, 14.924, 27936.896, 0.5, 
  127.842, 9.85, 16.3, 30., "", 3.39, 82.05, 0.864}, 
 {"PRT", "Europe", "Portugal", "2020-07-31", 51072., 204., 197.143, 1735., 
  8., 3.286, 5008.676, 20.006, 19.334, 170.153, 0.785, 0.322, 0.84, 41., 
  4.021, 381., 37.365, "", "", "", "", 15411., 1.648558*^6, 161.676, 1.511, 
  13629., 1.337, 0.014, 69.1, "tests performed", "", "", "", "", "", "", "", 
  "", "", 76.39, 1.0196707*^7, 112.371, 46.2, 21.502, 14.924, 27936.896, 0.5, 
  127.842, 9.85, 16.3, 30., "", 3.39, 82.05, 0.864}, 
 {"PRT", "Europe", "Portugal", "2020-08-01", 51310., 238., 193.571, 1737., 
  2., 3., 5032.017, 23.341, 18.984, 170.349, 0.196, 0.294, 0.85, 40., 3.923, 
  375., 36.777, "", "", "", "", 12150., 1.660708*^6, 162.867, 1.192, 13674., 
  1.341, 0.014, 70.6, "tests performed", "", "", "", "", "", "", "", "", "", 
  68.06, 1.0196707*^7, 112.371, 46.2, 21.502, 14.924, 27936.896, 0.5, 
  127.842, 9.85, 16.3, 30., "", 3.39, 82.05, 0.864}, 
 {"PRT", "Europe", "Portugal", "2020-08-02", 51463., 153., 185.571, 1738., 
  1., 3., 5047.022, 15.005, 18.199, 170.447, 0.098, 0.294, 0.86, 41., 4.021, 
  378., 37.071, "", "", 88.142, 8.644, 7120., 1.667828*^6, 163.565, 0.698, 
  13774., 1.351, 0.013, 74.2, "tests performed", "", "", "", "", "", "", "", 
  "", "", 68.06, 1.0196707*^7, 112.371, 46.2, 21.502, 14.924, 27936.896, 0.5, 
  127.842, 9.85, 16.3, 30., "", 3.39, 82.05, 0.864}, 
 {"PRT", "Europe", "Portugal", "2020-08-03", 51569., 106., 181.429, 1738., 
  0., 2.714, 5057.417, 10.396, 17.793, 170.447, 0., 0.266, 0.87, 42., 4.119, 
  390., 38.248, "", "", "", "", 14320., 1.682148*^6, 164.97, 1.404, 13915., 
  1.365, 0.013, 76.7, "tests performed", "", "", "", "", "", "", "", "", "", 
  68.06, 1.0196707*^7, 112.371, 46.2, 21.502, 14.924, 27936.896, 0.5, 
  127.842, 9.85, 16.3, 30., "", 3.39, 82.05, 0.864}, 
 {"PRT", "Europe", "Portugal", "2020-08-04", 51681., 112., 181.571, 1739., 
  1., 2.429, 5068.401, 10.984, 17.807, 170.545, 0.098, 0.238, 0.88, 44., 
  4.315, 401., 39.326, "", "", "", "", 17290., 1.699438*^6, 166.665, 1.696, 
  13963., 1.369, 0.013, 76.9, "tests performed", "", "", "", "", "", "", "", 
  "", "", 68.06, 1.0196707*^7, 112.371, 46.2, 21.502, 14.924, 27936.896, 0.5, 
  127.842, 9.85, 16.3, 30., "", 3.39, 82.05, 0.864}, 
 {"PRT", "Europe", "Portugal", "2020-08-05", 51848., 167., 176.429, 1740., 
  1., 2.143, 5084.779, 16.378, 17.303, 170.643, 0.098, 0.21, 0.89, 41., 
  4.021, 384., 37.659, "", "", "", "", 17160., 1.716598*^6, 168.348, 1.683, 
  14027., 1.376, 0.013, 79.5, "tests performed", "", "", "", "", "", "", "", 
  "", "", 68.06, 1.0196707*^7, 112.371, 46.2, 21.502, 14.924, 27936.896, 0.5, 
  127.842, 9.85, 16.3, 30., "", 3.39, 82.05, 0.864}, 
 {"PRT", "Europe", "Portugal", "2020-08-06", 52061., 213., 170.429, 1743., 
  3., 2.286, 5105.668, 20.889, 16.714, 170.938, 0.294, 0.224, 0.93, 42., 
  4.119, 369., 36.188, "", "", "", "", 14573., 1.731171*^6, 169.777, 1.429, 
  14003., 1.373, 0.012, 82.2, "tests performed", "", "", "", "", "", "", "", 
  "", "", 68.06, 1.0196707*^7, 112.371, 46.2, 21.502, 14.924, 27936.896, 0.5, 
  127.842, 9.85, 16.3, 30., "", 3.39, 82.05, 0.864}, 
 {"PRT", "Europe", "Portugal", "2020-08-07", 52351., 290., 182.714, 1746., 
  3., 1.571, 5134.108, 28.441, 17.919, 171.232, 0.294, 0.154, 0.96, 36., 
  3.531, 356., 34.913, "", "", "", "", 14943., 1.746114*^6, 171.243, 1.465, 
  13937., 1.367, 0.013, 76.3, "tests performed", "", "", "", "", "", "", "", 
  "", "", 68.06, 1.0196707*^7, 112.371, 46.2, 21.502, 14.924, 27936.896, 0.5, 
  127.842, 9.85, 16.3, 30., "", 3.39, 82.05, 0.864}, 
 {"PRT", "Europe", "Portugal", "2020-08-08", 52537., 186., 175.286, 1750., 
  4., 1.857, 5152.35, 18.241, 17.19, 171.624, 0.392, 0.182, 0.97, 33., 3.236, 
  357., 35.011, "", "", "", "", 10798., 1.756912*^6, 172.302, 1.059, 13743., 
  1.348, 0.013, 78.4, "tests performed", "", "", "", "", "", "", "", "", "", 
  68.06, 1.0196707*^7, 112.371, 46.2, 21.502, 14.924, 27936.896, 0.5, 
  127.842, 9.85, 16.3, 30., "", 3.39, 82.05, 0.864}, 
 {"PRT", "Europe", "Portugal", "2020-08-09", 52668., 131., 172.143, 1756., 
  6., 2.571, 5165.197, 12.847, 16.882, 172.212, 0.588, 0.252, 0.99, 33., 
  3.236, 366., 35.894, "", "", 96.065, 9.421, 8381., 1.765293*^6, 173.124, 
  0.822, 13924., 1.366, 0.012, 80.9, "tests performed", "", "", "", "", "", 
  "", "", "", "", 68.06, 1.0196707*^7, 112.371, 46.2, 21.502, 14.924, 
  27936.896, 0.5, 127.842, 9.85, 16.3, 30., "", 3.39, 82.05, 0.864}, 
 {"PRT", "Europe", "Portugal", "2020-08-10", 52825., 157., 179.429, 1759., 
  3., 3., 5180.594, 15.397, 17.597, 172.507, 0.294, 0.294, 1.02, 29., 2.844, 
  374., 36.679, "", "", "", "", 13077., 1.77837*^6, 174.406, 1.282, 13746., 
  1.348, 0.013, 76.6, "tests performed", "", "", "", "", "", "", "", "", "", 
  66.2, 1.0196707*^7, 112.371, 46.2, 21.502, 14.924, 27936.896, 0.5, 127.842, 
  9.85, 16.3, 30., "", 3.39, 82.05, 0.864}, {"PRT", "Europe", "Portugal", 
  "2020-08-11", 52945., 120., 180.571, 1761., 2., 3.143, 5192.363, 11.769, 
  17.709, 172.703, 0.196, 0.308, 1.04, 35., 3.432, 365., 35.796, "", "", "", 
  "", 17112., 1.795482*^6, 176.084, 1.678, 13721., 1.346, 0.013, 76., 
  "tests performed", "", "", "", "", "", "", "", "", "", 66.2, 1.0196707*^7, 
  112.371, 46.2, 21.502, 14.924, 27936.896, 0.5, 127.842, 9.85, 16.3, 30., 
  "", 3.39, 82.05, 0.864}, {"PRT", "Europe", "Portugal", "2020-08-12", 
  53223., 278., 196.429, 1764., 3., 3.429, 5219.626, 27.264, 19.264, 172.997, 
  0.294, 0.336, 1.06, 40., 3.923, 367., 35.992, "", "", "", "", 16338., 
  1.81182*^6, 177.687, 1.602, 13603., 1.334, 0.014, 69.3, "tests performed", 
  "", "", "", "", "", "", "", "", "", 66.2, 1.0196707*^7, 112.371, 46.2, 
  21.502, 14.924, 27936.896, 0.5, 127.842, 9.85, 16.3, 30., "", 3.39, 82.05, 
  0.864}, {"PRT", "Europe", "Portugal", "2020-08-13", 53548., 325., 212.429, 
  1770., 6., 3.857, 5251.499, 31.873, 20.833, 173.585, 0.588, 0.378, 1.06, 
  39., 3.825, 358., 35.109, "", "", "", "", 14785., 1.826605*^6, 179.137, 
  1.45, 13633., 1.337, 0.016, 64.2, "tests performed", "", "", "", "", "", 
  "", "", "", "", 66.2, 1.0196707*^7, 112.371, 46.2, 21.502, 14.924, 
  27936.896, 0.5, 127.842, 9.85, 16.3, 30., "", 3.39, 82.05, 0.864}, 
 {"PRT", "Europe", "Portugal", "2020-08-14", 53783., 235., 204.571, 1772., 
  2., 3.714, 5274.546, 23.047, 20.062, 173.782, 0.196, 0.364, 1.04, 41., 
  4.021, 348., 34.129, "", "", "", "", 16313., 1.842918*^6, 180.737, 1.6, 
  13829., 1.356, 0.015, 67.6, "tests performed", "", "", "", "", "", "", "", 
  "", "", 66.2, 1.0196707*^7, 112.371, 46.2, 21.502, 14.924, 27936.896, 0.5, 
  127.842, 9.85, 16.3, 30., "", 3.39, 82.05, 0.864}, 
 {"PRT", "Europe", "Portugal", "2020-08-15", 53981., 198., 206.286, 1775., 
  3., 3.571, 5293.964, 19.418, 20.231, 174.076, 0.294, 0.35, 1.03, 37., 
  3.629, 320., 31.383, "", "", "", "", 10622., 1.85354*^6, 181.778, 1.042, 
  13804., 1.354, 0.015, 66.9, "tests performed", "", "", "", "", "", "", "", 
  "", "", 66.2, 1.0196707*^7, 112.371, 46.2, 21.502, 14.924, 27936.896, 0.5, 
  127.842, 9.85, 16.3, 30., "", 3.39, 82.05, 0.864}, 
 {"PRT", "Europe", "Portugal", "2020-08-16", 54102., 121., 204.857, 1778., 
  3., 3.143, 5305.831, 11.867, 20.091, 174.37, 0.294, 0.308, 1.04, 39., 
  3.825, 325., 31.873, "", "", 75.268, 7.382, 8020., 1.86156*^6, 182.565, 
  0.787, 13752., 1.349, 0.015, 67.1, "tests performed", "", "", "", "", "", 
  "", "", "", "", 66.2, 1.0196707*^7, 112.371, 46.2, 21.502, 14.924, 
  27936.896, 0.5, 127.842, 9.85, 16.3, 30., "", 3.39, 82.05, 0.864}, 
 {"PRT", "Europe", "Portugal", "2020-08-17", 54234., 132., 201.286, 1779., 
  1., 2.857, 5318.776, 12.945, 19.74, 174.468, 0.098, 0.28, 1.06, 39., 3.825, 
  336., 32.952, "", "", "", "", 14362., 1.875922*^6, 183.973, 1.408, 13936., 
  1.367, 0.014, 69.2, "tests performed", "", "", "", "", "", "", "", "", "", 
  66.2, 1.0196707*^7, 112.371, 46.2, 21.502, 14.924, 27936.896, 0.5, 127.842, 
  9.85, 16.3, 30., "", 3.39, 82.05, 0.864}, {"PRT", "Europe", "Portugal", 
  "2020-08-18", 54448., 214., 214.714, 1784., 5., 3.286, 5339.763, 20.987, 
  21.057, 174.958, 0.49, 0.322, 1.08, 38., 3.727, 336., 32.952, "", "", "", 
  "", 18542., 1.894464*^6, 185.792, 1.818, 14140., 1.387, 0.015, 65.9, 
  "tests performed", "", "", "", "", "", "", "", "", "", 66.2, 1.0196707*^7, 
  112.371, 46.2, 21.502, 14.924, 27936.896, 0.5, 127.842, 9.85, 16.3, 30., 
  "", 3.39, 82.05, 0.864}, {"PRT", "Europe", "Portugal", "2020-08-19", 
  54701., 253., 211.143, 1786., 2., 3.143, 5364.575, 24.812, 20.707, 175.155, 
  0.196, 0.308, 1.08, 35., 3.432, 329., 32.265, "", "", "", "", 16820., 
  1.911284*^6, 187.441, 1.65, 14209., 1.393, 0.015, 67.3, "tests performed", 
  "", "", "", "", "", "", "", "", "", 66.2, 1.0196707*^7, 112.371, 46.2, 
  21.502, 14.924, 27936.896, 0.5, 127.842, 9.85, 16.3, 30., "", 3.39, 82.05, 
  0.864}, {"PRT", "Europe", "Portugal", "2020-08-20", 54992., 291., 206.286, 
  1788., 2., 2.571, 5393.114, 28.539, 20.231, 175.351, 0.196, 0.252, 1.08, 
  39., 3.825, 334., 32.756, "", "", "", "", 14344., 1.925628*^6, 188.848, 
  1.407, 14146., 1.387, 0.015, 68.6, "tests performed", "", "", "", "", "", 
  "", "", "", "", 66.2, 1.0196707*^7, 112.371, 46.2, 21.502, 14.924, 
  27936.896, 0.5, 127.842, 9.85, 16.3, 30., "", 3.39, 82.05, 0.864}, 
 {"PRT", "Europe", "Portugal", "2020-08-21", 55211., 219., 204., 1792., 4., 
  2.857, 5414.591, 21.478, 20.006, 175.743, 0.392, 0.28, 1.08, 41., 4.021, 
  321., 31.481, "", "", "", "", 14822., 1.94045*^6, 190.302, 1.454, 13933., 
  1.366, 0.015, 68.3, "tests performed", "", "", "", "", "", "", "", "", "", 
  66.2, 1.0196707*^7, 112.371, 46.2, 21.502, 14.924, 27936.896, 0.5, 127.842, 
  9.85, 16.3, 30., "", 3.39, 82.05, 0.864}, {"PRT", "Europe", "Portugal", 
  "2020-08-22", 55452., 241., 210.143, 1794., 2., 2.714, 5438.226, 23.635, 
  20.609, 175.939, 0.196, 0.266, 1.09, 42., 4.119, 316., 30.99, "", "", "", 
  "", 11502., 1.951952*^6, 191.43, 1.128, 14059., 1.379, 0.015, 66.9, 
  "tests performed", "", "", "", "", "", "", "", "", "", 66.2, 1.0196707*^7, 
  112.371, 46.2, 21.502, 14.924, 27936.896, 0.5, 127.842, 9.85, 16.3, 30., 
  "", 3.39, 82.05, 0.864}, {"PRT", "Europe", "Portugal", "2020-08-23", 
  55597., 145., 213.571, 1796., 2., 2.571, 5452.447, 14.22, 20.945, 176.135, 
  0.196, 0.252, 1.11, 47., 4.609, 317., 31.088, "", "", 82.2, 8.061, 8414., 
  1.960366*^6, 192.255, 0.825, 14115., 1.384, 0.015, 66.1, "tests performed", 
  "", "", "", "", "", "", "", "", "", 66.2, 1.0196707*^7, 112.371, 46.2, 
  21.502, 14.924, 27936.896, 0.5, 127.842, 9.85, 16.3, 30., "", 3.39, 82.05, 
  0.864}, {"PRT", "Europe", "Portugal", "2020-08-24", 55720., 123., 212.286, 
  1801., 5., 3.143, 5464.509, 12.063, 20.819, 176.626, 0.49, 0.308, 1.15, 
  44., 4.315, 321., 31.481, "", "", "", "", 13896., 1.974262*^6, 193.618, 
  1.363, 14049., 1.378, 0.015, 66.2, "tests performed", "", "", "", "", "", 
  "", "", "", "", 66.2, 1.0196707*^7, 112.371, 46.2, 21.502, 14.924, 
  27936.896, 0.5, 127.842, 9.85, 16.3, 30., "", 3.39, 82.05, 0.864}, 
 {"PRT", "Europe", "Portugal", "2020-08-25", 55912., 192., 209.143, 1805., 
  4., 3., 5483.339, 18.83, 20.511, 177.018, 0.392, 0.294, 1.2, 41., 4.021, 
  325., 31.873, "", "", "", "", 17940., 1.992202*^6, 195.377, 1.759, 13963., 
  1.369, 0.015, 66.8, "tests performed", "", "", "", "", "", "", "", "", "", 
  56.94, 1.0196707*^7, 112.371, 46.2, 21.502, 14.924, 27936.896, 0.5, 
  127.842, 9.85, 16.3, 30., "", 3.39, 82.05, 0.864}, 
 {"PRT", "Europe", "Portugal", "2020-08-26", 56274., 362., 224.714, 1807., 
  2., 3., 5518.841, 35.502, 22.038, 177.214, 0.196, 0.294, 1.25, 38., 3.727, 
  311., 30.5, "", "", "", "", 16369., 2.008571*^6, 196.982, 1.605, 13898., 
  1.363, 0.016, 61.8, "tests performed", "", "", "", "", "", "", "", "", "", 
  56.94, 1.0196707*^7, 112.371, 46.2, 21.502, 14.924, 27936.896, 0.5, 
  127.842, 9.85, 16.3, 30., "", 3.39, 82.05, 0.864}, 
 {"PRT", "Europe", "Portugal", "2020-08-27", 56673., 399., 240.143, 1809., 
  2., 3., 5557.971, 39.13, 23.551, 177.41, 0.196, 0.294, 1.28, 35., 3.432, 
  317., 31.088, "", "", "", "", 14997., 2.023568*^6, 198.453, 1.471, 13991., 
  1.372, 0.017, 58.3, "tests performed", "", "", "", "", "", "", "", "", "", 
  56.94, 1.0196707*^7, 112.371, 46.2, 21.502, 14.924, 27936.896, 0.5, 
  127.842, 9.85, 16.3, 30., "", 3.39, 82.05, 0.864}, 
 {"PRT", "Europe", "Portugal", "2020-08-28", 57074., 401., 266.143, 1815., 
  6., 3.286, 5597.297, 39.326, 26.101, 177.999, 0.588, 0.322, 1.28, 38., 
  3.727, 334., 32.756, "", "", "", "", 16652., 2.04022*^6, 200.086, 1.633, 
  14253., 1.398, 0.019, 53.6, "tests performed", "", "", "", "", "", "", "", 
  "", "", 56.94, 1.0196707*^7, 112.371, 46.2, 21.502, 14.924, 27936.896, 0.5, 
  127.842, 9.85, 16.3, 30., "", 3.39, 82.05, 0.864}, 
 {"PRT", "Europe", "Portugal", "2020-08-29", 57448., 374., 285.143, 1818., 
  3., 3.429, 5633.976, 36.679, 27.964, 178.293, 0.294, 0.336, 1.28, 40., 
  3.923, 324., 31.775, "", "", "", "", 12050., 2.05227*^6, 201.268, 1.182, 
  14331., 1.405, 0.02, 50.3, "tests performed", "", "", "", "", "", "", "", 
  "", "", 56.94, 1.0196707*^7, 112.371, 46.2, 21.502, 14.924, 27936.896, 0.5, 
  127.842, 9.85, 16.3, 30., "", 3.39, 82.05, 0.864}, 
 {"PRT", "Europe", "Portugal", "2020-08-30", 57768., 320., 310.143, 1819., 
  1., 3.286, 5665.358, 31.383, 30.416, 178.391, 0.098, 0.322, 1.26, 41., 
  4.021, 341., 33.442, "", "", 98.046, 9.615, 8262., 2.060532*^6, 202.078, 
  0.81, 14309., 1.403, 0.022, 46.1, "tests performed", "", "", "", "", "", 
  "", "", "", "", 56.94, 1.0196707*^7, 112.371, 46.2, 21.502, 14.924, 
  27936.896, 0.5, 127.842, 9.85, 16.3, 30., "", 3.39, 82.05, 0.864}, 
 {"PRT", "Europe", "Portugal", "2020-08-31", 58012., 244., 327.429, 1822., 
  3., 3., 5689.288, 23.929, 32.111, 178.685, 0.294, 0.294, 1.25, 41., 4.021, 
  349., 34.227, "", "", "", "", 15660., 2.076192*^6, 203.614, 1.536, 14561., 
  1.428, 0.022, 44.5, "tests performed", "", "", "", "", "", "", "", "", "", 
  56.94, 1.0196707*^7, 112.371, 46.2, 21.502, 14.924, 27936.896, 0.5, 
  127.842, 9.85, 16.3, 30., "", 3.39, 82.05, 0.864}, 
 {"PRT", "Europe", "Portugal", "2020-09-01", 58243., 231., 333., 1824., 2., 
  2.714, 5711.942, 22.654, 32.658, 178.881, 0.196, 0.266, 1.23, 44., 4.315, 
  350., 34.325, "", "", "", "", 18945., 2.095137*^6, 205.472, 1.858, 14705., 
  1.442, 0.023, 44.2, "tests performed", "", "", "", "", "", "", "", "", "", 
  56.94, 1.0196707*^7, 112.371, 46.2, 21.502, 14.924, 27936.896, 0.5, 
  127.842, 9.85, 16.3, 30., "", 3.39, 82.05, 0.864}, 
 {"PRT", "Europe", "Portugal", "2020-09-02", 58633., 390., 337., 1827., 3., 
  2.857, 5750.19, 38.248, 33.05, 179.175, 0.294, 0.28, 1.22, 41., 4.021, 
  337., 33.05, "", "", "", "", 18129., 2.113266*^6, 207.25, 1.778, 14956., 
  1.467, 0.023, 44.4, "tests performed", "", "", "", "", "", "", "", "", "", 
  56.94, 1.0196707*^7, 112.371, 46.2, 21.502, 14.924, 27936.896, 0.5, 
  127.842, 9.85, 16.3, 30., "", 3.39, 82.05, 0.864}, 
 {"PRT", "Europe", "Portugal", "2020-09-03", 59051., 418., 339.714, 1829., 
  2., 2.857, 5791.183, 40.994, 33.316, 179.372, 0.196, 0.28, 1.23, 44., 
  4.315, 334., 32.756, "", "", "", "", 17163., 2.130429*^6, 208.933, 1.683, 
  15266., 1.497, 0.022, 44.9, "tests performed", "", "", "", "", "", "", "", 
  "", "", 56.94, 1.0196707*^7, 112.371, 46.2, 21.502, 14.924, 27936.896, 0.5, 
  127.842, 9.85, 16.3, 30., "", 3.39, 82.05, 0.864}, 
 {"PRT", "Europe", "Portugal", "2020-09-04", 59457., 406., 340.429, 1833., 
  4., 2.571, 5831., 39.817, 33.386, 179.764, 0.392, 0.252, 1.23, 40., 3.923, 
  339., 33.246, "", "", "", "", 17461., 2.14789*^6, 210.645, 1.712, 15381., 
  1.508, 0.022, 45.2, "tests performed", "", "", "", "", "", "", "", "", "", 
  56.94, 1.0196707*^7, 112.371, 46.2, 21.502, 14.924, 27936.896, 0.5, 
  127.842, 9.85, 16.3, 30., "", 3.39, 82.05, 0.864}, 
 {"PRT", "Europe", "Portugal", "2020-09-05", 59943., 486., 356.429, 1838., 
  5., 2.857, 5878.663, 47.662, 34.955, 180.254, 0.49, 0.28, 1.25, 41., 4.021, 
  345., 33.834, "", "", "", "", 13923., 2.161813*^6, 212.011, 1.365, 15649., 
  1.535, 0.023, 43.9, "tests performed", "", "", "", "", "", "", "", "", "", 
  56.94, 1.0196707*^7, 112.371, 46.2, 21.502, 14.924, 27936.896, 0.5, 
  127.842, 9.85, 16.3, 30., "", 3.39, 82.05, 0.864}, 
 {"PRT", "Europe", "Portugal", "2020-09-06", 60258., 315., 355.714, 1840., 
  2., 3., 5909.555, 30.892, 34.885, 180.45, 0.196, 0.294, 1.26, 43., 4.217, 
  354., 34.717, "", "", 136.67, 13.403, 9490., 2.171303*^6, 212.942, 0.931, 
  15824., 1.552, 0.022, 44.5, "tests performed", "", "", "", "", "", "", "", 
  "", "", 56.94, 1.0196707*^7, 112.371, 46.2, 21.502, 14.924, 27936.896, 0.5, 
  127.842, 9.85, 16.3, 30., "", 3.39, 82.05, 0.864}, 
 {"PRT", "Europe", "Portugal", "2020-09-07", 60507., 249., 356.429, 1843., 
  3., 3., 5933.975, 24.42, 34.955, 180.745, 0.294, 0.294, 1.28, 49., 4.805, 
  381., 37.365, "", "", "", "", 15682., 2.186985*^6, 214.48, 1.538, 15828., 
  1.552, 0.023, 44.4, "tests performed", "", "", "", "", "", "", "", "", "", 
  56.94, 1.0196707*^7, 112.371, 46.2, 21.502, 14.924, 27936.896, 0.5, 
  127.842, 9.85, 16.3, 30., "", 3.39, 82.05, 0.864}, 
 {"PRT", "Europe", "Portugal", "2020-09-08", 60895., 388., 378.857, 1846., 
  3., 3.143, 5972.026, 38.052, 37.155, 181.039, 0.294, 0.308, 1.31, 50., 
  4.904, 394., 38.64, "", "", "", "", 21103., 2.208088*^6, 216.549, 2.07, 
  16136., 1.582, 0.023, 42.6, "tests performed", "", "", "", "", "", "", "", 
  "", "", 56.94, 1.0196707*^7, 112.371, 46.2, 21.502, 14.924, 27936.896, 0.5, 
  127.842, 9.85, 16.3, 30., "", 3.39, 82.05, 0.864}, 
 {"PRT", "Europe", "Portugal", "2020-09-09", 61541., 646., 415.429, 1849., 
  3., 3.143, 6035.38, 63.354, 40.741, 181.333, 0.294, 0.308, 1.33, 52., 5.1, 
  391., 38.346, "", "", "", "", 21724., 2.229812*^6, 218.68, 2.13, 16649., 
  1.633, 0.025, 40.1, "tests performed", "", "", "", "", "", "", "", "", "", 
  56.94, 1.0196707*^7, 112.371, 46.2, 21.502, 14.924, 27936.896, 0.5, 
  127.842, 9.85, 16.3, 30., "", 3.39, 82.05, 0.864}, 
 {"PRT", "Europe", "Portugal", "2020-09-10", 62126., 585., 439.286, 1852., 
  3., 3.286, 6092.751, 57.371, 43.081, 181.627, 0.294, 0.322, 1.33, 57., 
  5.59, 406., 39.817, "", "", "", "", 19973., 2.249785*^6, 220.638, 1.959, 
  17051., 1.672, 0.026, 38.8, "tests performed", "", "", "", "", "", "", "", 
  "", "", 56.94, 1.0196707*^7, 112.371, 46.2, 21.502, 14.924, 27936.896, 0.5, 
  127.842, 9.85, 16.3, 30., "", 3.39, 82.05, 0.864}, 
 {"PRT", "Europe", "Portugal", "2020-09-11", 62813., 687., 479.429, 1855., 
  3., 3.143, 6160.126, 67.375, 47.018, 181.921, 0.294, 0.308, 1.32, 54., 
  5.296, 404., 39.621, "", "", "", "", 22278., 2.272063*^6, 222.823, 2.185, 
  17739., 1.74, 0.027, 37., "tests performed", "", "", "", "", "", "", "", 
  "", "", 56.94, 1.0196707*^7, 112.371, 46.2, 21.502, 14.924, 27936.896, 0.5, 
  127.842, 9.85, 16.3, 30., "", 3.39, 82.05, 0.864}, 
 {"PRT", "Europe", "Portugal", "2020-09-12", 63310., 497., 481., 1860., 5., 
  3.143, 6208.867, 48.741, 47.172, 182.412, 0.49, 0.308, 1.31, 59., 5.786, 
  438., 42.955, "", "", "", "", 16528., 2.288591*^6, 224.444, 1.621, 18111., 
  1.776, 0.027, 37.7, "tests performed", "", "", "", "", "", "", "", "", "", 
  56.94, 1.0196707*^7, 112.371, 46.2, 21.502, 14.924, 27936.896, 0.5, 
  127.842, 9.85, 16.3, 30., "", 3.39, 82.05, 0.864}, 
 {"PRT", "Europe", "Portugal", "2020-09-13", 63983., 673., 532.143, 1867., 
  7., 3.857, 6274.869, 66.002, 52.188, 183.098, 0.686, 0.378, 1.32, 57., 
  5.59, 452., 44.328, "", "", 160.439, 15.734, 12096., 2.300687*^6, 225.63, 
  1.186, 18483., 1.813, 0.029, 34.7, "tests performed", "", "", "", "", "", 
  "", "", "", "", 56.94, 1.0196707*^7, 112.371, 46.2, 21.502, 14.924, 
  27936.896, 0.5, 127.842, 9.85, 16.3, 30., "", 3.39, 82.05, 0.864}, 
 {"PRT", "Europe", "Portugal", "2020-09-14", 64596., 613., 584.143, 1871., 
  4., 4., 6334.986, 60.117, 57.287, 183.491, 0.392, 0.392, 1.3, 61., 5.982, 
  477., 46.78, "", "", "", "", 19401., 2.320088*^6, 227.533, 1.903, 19015., 
  1.865, 0.031, 32.6, "tests performed", "", "", "", "", "", "", "", "", "", 
  56.94, 1.0196707*^7, 112.371, 46.2, 21.502, 14.924, 27936.896, 0.5, 
  127.842, 9.85, 16.3, 30., "", 3.39, 82.05, 0.864}, 
 {"PRT", "Europe", "Portugal", "2020-09-15", 65021., 425., 589.429, 1875., 
  4., 4.143, 6376.667, 41.68, 57.806, 183.883, 0.392, 0.406, 1.27, 59., 
  5.786, 478., 46.878, "", "", "", "", 23714., 2.343802*^6, 229.859, 2.326, 
  19388., 1.901, 0.03, 32.9, "tests performed", "", "", "", "", "", "", "", 
  "", "", 58.33, 1.0196707*^7, 112.371, 46.2, 21.502, 14.924, 27936.896, 0.5, 
  127.842, 9.85, 16.3, 30., "", 3.39, 82.05, 0.864}, 
 {"PRT", "Europe", "Portugal", "2020-09-16", 65626., 605., 583.571, 1878., 
  3., 4.143, 6435.999, 59.333, 57.231, 184.177, 0.294, 0.406, 1.24, 61., 
  5.982, 482., 47.27, "", "", "", "", 23865., 2.367667*^6, 232.199, 2.34, 
  19694., 1.931, 0.03, 33.7, "tests performed", "", "", "", "", "", "", "", 
  "", "", 58.33, 1.0196707*^7, 112.371, 46.2, 21.502, 14.924, 27936.896, 0.5, 
  127.842, 9.85, 16.3, 30., "", 3.39, 82.05, 0.864}, 
 {"PRT", "Europe", "Portugal", "2020-09-17", 66396., 770., 610., 1888., 10., 
  5.143, 6511.514, 75.515, 59.823, 185.158, 0.981, 0.504, 1.23, 59., 5.786, 
  480., 47.074, "", "", "", "", 21699., 2.389366*^6, 234.327, 2.128, 19940., 
  1.956, 0.031, 32.7, "tests performed", "", "", "", "", "", "", "", "", "", 
  58.33, 1.0196707*^7, 112.371, 46.2, 21.502, 14.924, 27936.896, 0.5, 
  127.842, 9.85, 16.3, 30., "", 3.39, 82.05, 0.864}, 
 {"PRT", "Europe", "Portugal", "2020-09-18", 67176., 780., 623.286, 1894., 
  6., 5.571, 6588.009, 76.495, 61.126, 185.746, 0.588, 0.546, 1.22, 57., 
  5.59, 465., 45.603, "", "", "", "", 22108., 2.411474*^6, 236.495, 2.168, 
  19916., 1.953, 0.031, 32., "tests performed", "", "", "", "", "", "", "", 
  "", "", 58.33, 1.0196707*^7, 112.371, 46.2, 21.502, 14.924, 27936.896, 0.5, 
  127.842, 9.85, 16.3, 30., "", 3.39, 82.05, 0.864}, 
 {"PRT", "Europe", "Portugal", "2020-09-19", 68025., 849., 673.571, 1899., 
  5., 5.571, 6671.271, 83.262, 66.058, 186.237, 0.49, 0.546, 1.21, 64., 
  6.277, 497., 48.741, "", "", "", "", 16171., 2.427645*^6, 238.081, 1.586, 
  19865., 1.948, 0.034, 29.5, "tests performed", "", "", "", "", "", "", "", 
  "", "", 58.33, 1.0196707*^7, 112.371, 46.2, 21.502, 14.924, 27936.896, 0.5, 
  127.842, 9.85, 16.3, 30., "", 3.39, 82.05, 0.864}, 
 {"PRT", "Europe", "Portugal", "2020-09-20", 68577., 552., 656.286, 1912., 
  13., 6.429, 6725.407, 54.135, 64.363, 187.512, 1.275, 0.63, 1.19, 63., 
  6.178, 511., 50.114, "", "", 183.218, 17.968, 11094., 2.438739*^6, 239.169, 
  1.088, 19722., 1.934, 0.033, 30.1, "tests performed", "", "", "", "", "", 
  "", "", "", "", 58.33, 1.0196707*^7, 112.371, 46.2, 21.502, 14.924, 
  27936.896, 0.5, 127.842, 9.85, 16.3, 30., "", 3.39, 82.05, 0.864}, 
 {"PRT", "Europe", "Portugal", "2020-09-21", 69200., 623., 657.714, 1920., 
  8., 7., 6786.505, 61.098, 64.503, 188.296, 0.785, 0.686, 1.18, 61., 5.982, 
  518., 50.801, "", "", "", "", 19878., 2.458617*^6, 241.119, 1.949, 19790., 
  1.941, 0.033, 30.1, "tests performed", "", "", "", "", "", "", "", "", "", 
  58.33, 1.0196707*^7, 112.371, 46.2, 21.502, 14.924, 27936.896, 0.5, 
  127.842, 9.85, 16.3, 30., "", 3.39, 82.05, 0.864}, 
 {"PRT", "Europe", "Portugal", "2020-09-22", 69663., 463., 663.143, 1925., 
  5., 7.143, 6831.912, 45.407, 65.035, 188.786, 0.49, 0.701, 1.16, 70., 
  6.865, 546., 53.547, "", "", "", "", 23821., 2.482438*^6, 243.455, 2.336, 
  19805., 1.942, 0.033, 29.9, "tests performed", "", "", "", "", "", "", "", 
  "", "", 58.33, 1.0196707*^7, 112.371, 46.2, 21.502, 14.924, 27936.896, 0.5, 
  127.842, 9.85, 16.3, 30., "", 3.39, 82.05, 0.864}, 
 {"PRT", "Europe", "Portugal", "2020-09-23", 70465., 802., 691.286, 1928., 
  3., 7.143, 6910.564, 78.653, 67.795, 189.081, 0.294, 0.701, 1.15, 77., 
  7.551, 571., 55.998, "", "", "", "", 22777., 2.505215*^6, 245.689, 2.234, 
  19650., 1.927, 0.035, 28.4, "tests performed", "", "", "", "", "", "", "", 
  "", "", 58.33, 1.0196707*^7, 112.371, 46.2, 21.502, 14.924, 27936.896, 0.5, 
  127.842, 9.85, 16.3, 30., "", 3.39, 82.05, 0.864}, 
 {"PRT", "Europe", "Portugal", "2020-09-24", 71156., 691., 680., 1931., 3., 
  6.143, 6978.331, 67.767, 66.688, 189.375, 0.294, 0.602, 1.13, 85., 8.336, 
  588., 57.666, "", "", "", "", 21342., 2.526557*^6, 247.782, 2.093, 19599., 
  1.922, 0.035, 28.8, "tests performed", "", "", "", "", "", "", "", "", "", 
  58.33, 1.0196707*^7, 112.371, 46.2, 21.502, 14.924, 27936.896, 0.5, 
  127.842, 9.85, 16.3, 30., "", 3.39, 82.05, 0.864}, 
 {"PRT", "Europe", "Portugal", "2020-09-25", 72055., 899., 697., 1936., 5., 
  6., 7066.497, 88.166, 68.355, 189.865, 0.49, 0.588, 1.14, 86., 8.434, 624., 
  61.196, "", "", "", "", 24244., 2.550801*^6, 250.159, 2.378, 19904., 1.952, 
  0.035, 28.6, "tests performed", "", "", "", "", "", "", "", "", "", 58.33, 
  1.0196707*^7, 112.371, 46.2, 21.502, 14.924, 27936.896, 0.5, 127.842, 9.85, 
  16.3, 30., "", 3.39, 82.05, 0.864}, {"PRT", "Europe", "Portugal", 
  "2020-09-26", 72939., 884., 702., 1944., 8., 6.429, 7153.192, 86.695, 
  68.846, 190.65, 0.785, 0.63, 1.14, 85., 8.336, 615., 60.314, "", "", "", 
  "", 17229., 2.56803*^6, 251.849, 1.69, 20055., 1.967, 0.035, 28.6, 
  "tests performed", "", "", "", "", "", "", "", "", "", 58.33, 1.0196707*^7, 
  112.371, 46.2, 21.502, 14.924, 27936.896, 0.5, 127.842, 9.85, 16.3, 30., 
  "", 3.39, 82.05, 0.864}, {"PRT", "Europe", "Portugal", "2020-09-27", 
  73604., 665., 718.143, 1953., 9., 5.857, 7218.409, 65.217, 70.429, 191.532, 
  0.883, 0.574, 1.13, 89., 8.728, 635., 62.275, "", "", 170.343, 16.706, 
  11412., 2.579442*^6, 252.968, 1.119, 20100., 1.971, 0.036, 28., 
  "tests performed", "", "", "", "", "", "", "", "", "", 58.33, 1.0196707*^7, 
  112.371, 46.2, 21.502, 14.924, 27936.896, 0.5, 127.842, 9.85, 16.3, 30., 
  "", 3.39, 82.05, 0.864}, {"PRT", "Europe", "Portugal", "2020-09-28", 
  74029., 425., 689.857, 1957., 4., 5.286, 7260.089, 41.68, 67.655, 191.925, 
  0.392, 0.518, 1.13, 98., 9.611, 659., 64.629, "", "", "", "", 20249., 
  2.599691*^6, 254.954, 1.986, 20153., 1.976, 0.034, 29.2, "tests performed", 
  "", "", "", "", "", "", "", "", "", 58.33, 1.0196707*^7, 112.371, 46.2, 
  21.502, 14.924, 27936.896, 0.5, 127.842, 9.85, 16.3, 30., "", 3.39, 82.05, 
  0.864}, {"PRT", "Europe", "Portugal", "2020-09-29", 74717., 688., 722., 
  1963., 6., 5.429, 7327.562, 67.473, 70.807, 192.513, 0.588, 0.532, 1.14, 
  99., 9.709, 661., 64.825, "", "", "", "", 26551., 2.626242*^6, 257.558, 
  2.604, 20543., 2.015, 0.035, 28.5, "tests performed", "", "", "", "", "", 
  "", "", "", "", 58.33, 1.0196707*^7, 112.371, 46.2, 21.502, 14.924, 
  27936.896, 0.5, 127.842, 9.85, 16.3, 30., "", 3.39, 82.05, 0.864}, 
 {"PRT", "Europe", "Portugal", "2020-09-30", 75542., 825., 725.286, 1971., 
  8., 6.143, 7408.47, 80.908, 71.129, 193.298, 0.785, 0.602, 1.14, 105., 
  10.297, 666., 65.315, "", "", "", "", 26310., 2.652552*^6, 260.138, 2.58, 
  21048., 2.064, 0.034, 29., "tests performed", "", "", "", "", "", "", "", 
  "", "", 58.33, 1.0196707*^7, 112.371, 46.2, 21.502, 14.924, 27936.896, 0.5, 
  127.842, 9.85, 16.3, 30., "", 3.39, 82.05, 0.864}, 
 {"PRT", "Europe", "Portugal", "2020-10-01", 76396., 854., 748.571, 1977., 
  6., 6.571, 7492.223, 83.753, 73.413, 193.886, 0.588, 0.644, 1.14, 107., 
  10.494, 682., 66.884, "", "", "", "", 24530., 2.677082*^6, 262.544, 2.406, 
  21504., 2.109, 0.035, 28.7, "tests performed", "", "", "", "", "", "", "", 
  "", "", 58.33, 1.0196707*^7, 112.371, 46.2, 21.502, 14.924, 27936.896, 0.5, 
  127.842, 9.85, 16.3, 30., "", 3.39, 82.05, 0.864}, 
 {"PRT", "Europe", "Portugal", "2020-10-02", 77284., 888., 747., 1983., 6., 
  6.714, 7579.31, 87.087, 73.259, 194.475, 0.588, 0.658, 1.15, 107., 10.494, 
  682., 66.884, "", "", "", "", 24698., 2.70178*^6, 264.966, 2.422, 21568., 
  2.115, 0.035, 28.9, "tests performed", "", "", "", "", "", "", "", "", "", 
  58.33, 1.0196707*^7, 112.371, 46.2, 21.502, 14.924, 27936.896, 0.5, 
  127.842, 9.85, 16.3, 30., "", 3.39, 82.05, 0.864}, 
 {"PRT", "Europe", "Portugal", "2020-10-03", 78247., 963., 758.286, 1995., 
  12., 7.286, 7673.752, 94.442, 74.366, 195.651, 1.177, 0.715, 1.18, 106., 
  10.396, 668., 65.511, "", "", "", "", 17593., 2.719373*^6, 266.691, 1.725, 
  21620., 2.12, 0.035, 28.5, "tests performed", "", "", "", "", "", "", "", 
  "", "", 58.33, 1.0196707*^7, 112.371, 46.2, 21.502, 14.924, 27936.896, 0.5, 
  127.842, 9.85, 16.3, 30., "", 3.39, 82.05, 0.864}, 
 {"PRT", "Europe", "Portugal", "2020-10-04", 79151., 904., 792.429, 2005., 
  10., 7.429, 7762.408, 88.656, 77.714, 196.632, 0.981, 0.729, 1.2, 105., 
  10.297, 682., 66.884, "", "", 188.169, 18.454, 11886., 2.731259*^6, 
  267.857, 1.166, 21688., 2.127, 0.037, 27.4, "tests performed", "", "", "", 
  "", "", "", "", "", "", 58.33, 1.0196707*^7, 112.371, 46.2, 21.502, 14.924, 
  27936.896, 0.5, 127.842, 9.85, 16.3, 30., "", 3.39, 82.05, 0.864}, 
 {"PRT", "Europe", "Portugal", "2020-10-05", 79885., 734., 836.571, 2018., 
  13., 8.714, 7834.392, 71.984, 82.043, 197.907, 1.275, 0.855, 1.22, 106., 
  10.396, 701., 68.748, "", "", "", "", 11788., 2.743047*^6, 269.013, 1.156, 
  20479., 2.008, 0.041, 24.5, "tests performed", "", "", "", "", "", "", "", 
  "", "", 58.33, 1.0196707*^7, 112.371, 46.2, 21.502, 14.924, 27936.896, 0.5, 
  127.842, 9.85, 16.3, 30., "", 3.39, 82.05, 0.864}, 
 {"PRT", "Europe", "Portugal", "2020-10-06", 80312., 427., 799.286, 2032., 
  14., 9.857, 7876.268, 41.876, 78.387, 199.28, 1.373, 0.967, 1.23, 104., 
  10.199, 732., 71.788, "", "", "", "", 23191., 2.766238*^6, 271.287, 2.274, 
  19999., 1.961, 0.04, 25., "tests performed", "", "", "", "", "", "", "", 
  "", "", 58.33, 1.0196707*^7, 112.371, 46.2, 21.502, 14.924, 27936.896, 0.5, 
  127.842, 9.85, 16.3, 30., "", 3.39, 82.05, 0.864}, 
 {"PRT", "Europe", "Portugal", "2020-10-07", 81256., 944., 816.286, 2040., 
  8., 9.857, 7968.847, 92.579, 80.054, 200.065, 0.785, 0.967, 1.26, 104., 
  10.199, 764., 74.926, "", "", "", "", 29274., 2.795512*^6, 274.158, 2.871, 
  20423., 2.003, 0.04, 25., "tests performed", "", "", "", "", "", "", "", 
  "", "", 58.33, 1.0196707*^7, 112.371, 46.2, 21.502, 14.924, 27936.896, 0.5, 
  127.842, 9.85, 16.3, 30., "", 3.39, 82.05, 0.864}, 
 {"PRT", "Europe", "Portugal", "2020-10-08", 82534., 1278., 876.857, 2050., 
  10., 10.429, 8094.182, 125.335, 85.994, 201.045, 0.981, 1.023, 1.32, 115., 
  11.278, 801., 78.555, "", "", "", "", 27746., 2.823258*^6, 276.879, 2.721, 
  20882., 2.048, 0.042, 23.8, "tests performed", "", "", "", "", "", "", "", 
  "", "", 58.33, 1.0196707*^7, 112.371, 46.2, 21.502, 14.924, 27936.896, 0.5, 
  127.842, 9.85, 16.3, 30., "", 3.39, 82.05, 0.864}, 
 {"PRT", "Europe", "Portugal", "2020-10-09", 83928., 1394., 949.143, 2062., 
  12., 11.286, 8230.893, 136.711, 93.083, 202.222, 1.177, 1.107, 1.36, 125., 
  12.259, 811., 79.535, "", "", "", "", 28948., 2.852206*^6, 279.718, 2.839, 
  21489., 2.107, 0.044, 22.6, "tests performed", "", "", "", "", "", "", "", 
  "", "", 58.33, 1.0196707*^7, 112.371, 46.2, 21.502, 14.924, 27936.896, 0.5, 
  127.842, 9.85, 16.3, 30., "", 3.39, 82.05, 0.864}, 
 {"PRT", "Europe", "Portugal", "2020-10-10", 85574., 1646., 1046.714, 2067., 
  5., 10.286, 8392.317, 161.425, 102.652, 202.713, 0.49, 1.009, 1.39, 122., 
  11.965, 831., 81.497, "", "", "", "", 21089., 2.873295*^6, 281.787, 2.068, 
  21989., 2.156, 0.048, 21., "tests performed", "", "", "", "", "", "", "", 
  "", "", 58.33, 1.0196707*^7, 112.371, 46.2, 21.502, 14.924, 27936.896, 0.5, 
  127.842, 9.85, 16.3, 30., "", 3.39, 82.05, 0.864}, 
 {"PRT", "Europe", "Portugal", "2020-10-11", 86664., 1090., 1073.286, 2080., 
  13., 10.714, 8499.215, 106.897, 105.258, 203.987, 1.275, 1.051, 1.41, 124., 
  12.161, 843., 82.674, "", "", 208.967, 20.494, 13459., 2.886754*^6, 
  283.106, 1.32, 22214., 2.179, 0.048, 20.7, "tests performed", "", "", "", 
  "", "", "", "", "", "", 58.33, 1.0196707*^7, 112.371, 46.2, 21.502, 14.924, 
  27936.896, 0.5, 127.842, 9.85, 16.3, 30., "", 3.39, 82.05, 0.864}, 
 {"PRT", "Europe", "Portugal", "2020-10-12", 87913., 1249., 1146.857, 2094., 
  14., 10.857, 8621.705, 122.491, 112.473, 205.36, 1.373, 1.065, 1.43, 128., 
  12.553, 877., 86.008, "", "", "", "", 23343., 2.910097*^6, 285.396, 2.289, 
  23864., 2.34, 0.048, 20.8, "tests performed", "", "", "", "", "", "", "", 
  "", "", 58.33, 1.0196707*^7, 112.371, 46.2, 21.502, 14.924, 27936.896, 0.5, 
  127.842, 9.85, 16.3, 30., "", 3.39, 82.05, 0.864}, 
 {"PRT", "Europe", "Portugal", "2020-10-13", 89121., 1208., 1258.429, 2110., 
  16., 11.143, 8740.175, 118.47, 123.415, 206.93, 1.569, 1.093, 1.45, 132., 
  12.945, 916., 89.833, "", "", "", "", 31413., 2.94151*^6, 288.476, 3.081, 
  25039., 2.456, 0.05, 19.9, "tests performed", "", "", "", "", "", "", "", 
  "", "", 58.33, 1.0196707*^7, 112.371, 46.2, 21.502, 14.924, 27936.896, 0.5, 
  127.842, 9.85, 16.3, 30., "", 3.39, 82.05, 0.864}, 
 {"PRT", "Europe", "Portugal", "2020-10-14", 91193., 2072., 1419.571, 2117., 
  7., 11., 8943.378, 203.203, 139.219, 207.616, 0.686, 1.079, 1.47, 135., 
  13.24, 957., 93.854, "", "", "", "", 32134., 2.973644*^6, 291.628, 3.151, 
  25447., 2.496, 0.056, 17.9, "tests performed", "", "", "", "", "", "", "", 
  "", "", 58.33, 1.0196707*^7, 112.371, 46.2, 21.502, 14.924, 27936.896, 0.5, 
  127.842, 9.85, 16.3, 30., "", 3.39, 82.05, 0.864}, 
 {"PRT", "Europe", "Portugal", "2020-10-15", 93294., 2101., 1537.143, 2128., 
  11., 11.143, 9149.424, 206.047, 150.749, 208.695, 1.079, 1.093, 1.46, 139., 
  13.632, 993., 97.384, "", "", "", "", 31146., 3.00479*^6, 294.682, 3.055, 
  25933., 2.543, 0.059, 16.9, "tests performed", "", "", "", "", "", "", "", 
  "", "", 58.33, 1.0196707*^7, 112.371, 46.2, 21.502, 14.924, 27936.896, 0.5, 
  127.842, 9.85, 16.3, 30., "", 3.39, 82.05, 0.864}, 
 {"PRT", "Europe", "Portugal", "2020-10-16", 95902., 2608., 1710.571, 2149., 
  21., 12.429, 9405.193, 255.769, 167.757, 210.754, 2.059, 1.219, 1.46, 144., 
  14.122, 1015., 99.542, "", "", "", "", 32581., 3.037371*^6, 297.878, 3.195, 
  26452., 2.594, 0.065, 15.5, "tests performed", "", "", "", "", "", "", "", 
  "", "", 58.33, 1.0196707*^7, 112.371, 46.2, 21.502, 14.924, 27936.896, 0.5, 
  127.842, 9.85, 16.3, 30., "", 3.39, 82.05, 0.864}, 
 {"PRT", "Europe", "Portugal", "2020-10-17", 98055., 2153., 1783., 2162., 
  13., 13.571, 9616.34, 211.147, 174.86, 212.029, 1.275, 1.331, 1.43, 148., 
  14.514, 1012., 99.248, "", "", "", "", 23723., 3.061094*^6, 300.204, 2.327, 
  26828., 2.631, 0.066, 15., "tests performed", "", "", "", "", "", "", "", 
  "", "", 58.33, 1.0196707*^7, 112.371, 46.2, 21.502, 14.924, 27936.896, 0.5, 
  127.842, 9.85, 16.3, 30., "", 3.39, 82.05, 0.864}, 
 {"PRT", "Europe", "Portugal", "2020-10-18", 99911., 1856., 1892.429, 2181., 
  19., 14.429, 9798.359, 182.02, 185.592, 213.893, 1.863, 1.415, 1.42, 155., 
  15.201, 1086., 106.505, "", "", 313.946, 30.789, 15106., 3.0762*^6, 
  301.686, 1.481, 27064., 2.654, 0.07, 14.3, "tests performed", "", "", "", 
  "", "", "", "", "", "", 58.33, 1.0196707*^7, 112.371, 46.2, 21.502, 14.924, 
  27936.896, 0.5, 127.842, 9.85, 16.3, 30., "", 3.39, 82.05, 0.864}, 
 {"PRT", "Europe", "Portugal", "2020-10-19", 101860., 1949., 1992.429, 2198., 
  17., 14.857, 9989.5, 191.14, 195.399, 215.56, 1.667, 1.457, 1.42, 165., 
  16.182, 1174., 115.135, "", "", "", "", 26730., 3.10293*^6, 304.307, 2.621, 
  27548., 2.702, 0.072, 13.8, "tests performed", "", "", "", "", "", "", "", 
  "", "", 58.33, 1.0196707*^7, 112.371, 46.2, 21.502, 14.924, 27936.896, 0.5, 
  127.842, 9.85, 16.3, 30., "", 3.39, 82.05, 0.864}, 
 {"PRT", "Europe", "Portugal", "2020-10-20", 103736., 1876., 2087.857, 2213., 
  15., 14.714, 10173.481, 183.981, 204.758, 217.031, 1.471, 1.443, 1.41, 
  176., 17.26, 1237., 121.314, "", "", "", "", 34013., 3.136943*^6, 307.643, 
  3.336, 27919., 2.738, 0.075, 13.4, "tests performed", "", "", "", "", "", 
  "", "", "", "", 58.33, 1.0196707*^7, 112.371, 46.2, 21.502, 14.924, 
  27936.896, 0.5, 127.842, 9.85, 16.3, 30., "", 3.39, 82.05, 0.864}, 
 {"PRT", "Europe", "Portugal", "2020-10-21", 106271., 2535., 2154., 2229., 
  16., 16., 10422.09, 248.61, 211.245, 218.6, 1.569, 1.569, 1.4, 187., 
  18.339, 1272., 124.746, "", "", "", "", 34052., 3.170995*^6, 310.982, 3.34, 
  28193., 2.765, 0.076, 13.1, "tests performed", "", "", "", "", "", "", "", 
  "", "", 58.33, 1.0196707*^7, 112.371, 46.2, 21.502, 14.924, 27936.896, 0.5, 
  127.842, 9.85, 16.3, 30., "", 3.39, 82.05, 0.864}, 
 {"PRT", "Europe", "Portugal", "2020-10-22", 109541., 3270., 2321., 2245., 
  16., 16.714, 10742.782, 320.692, 227.623, 220.169, 1.569, 1.639, 1.4, 200., 
  19.614, 1365., 133.867, "", "", "", "", 32865., 3.20386*^6, 314.205, 3.223, 
  28439., 2.789, 0.082, 12.3, "tests performed", "", "", "", "", "", "", "", 
  "", "", 58.33, 1.0196707*^7, 112.371, 46.2, 21.502, 14.924, 27936.896, 0.5, 
  127.842, 9.85, 16.3, 30., "", 3.39, 82.05, 0.864}, 
 {"PRT", "Europe", "Portugal", "2020-10-23", 112440., 2899., 2362.571, 2276., 
  31., 18.143, 11027.089, 284.307, 231.699, 223.209, 3.04, 1.779, 1.39, 198., 
  19.418, 1418., 139.065, "", "", "", "", 33704., 3.237564*^6, 317.511, 
  3.305, 28599., 2.805, 0.083, 12.1, "tests performed", "", "", "", "", "", 
  "", "", "", "", 63.89, 1.0196707*^7, 112.371, 46.2, 21.502, 14.924, 
  27936.896, 0.5, 127.842, 9.85, 16.3, 30., "", 3.39, 82.05, 0.864}, 
 {"PRT", "Europe", "Portugal", "2020-10-24", 116109., 3669., 2579.143, 2297., 
  21., 19.286, 11386.911, 359.822, 252.939, 225.269, 2.059, 1.891, 1.39, 
  221., 21.674, 1455., 142.693, "", "", "", "", 25879., 3.263443*^6, 320.049, 
  2.538, 28907., 2.835, 0.089, 11.2, "tests performed", "", "", "", "", "", 
  "", "", "", "", 69.44, 1.0196707*^7, 112.371, 46.2, 21.502, 14.924, 
  27936.896, 0.5, 127.842, 9.85, 16.3, 30., "", 3.39, 82.05, 0.864}, 
 {"PRT", "Europe", "Portugal", "2020-10-25", 118686., 2577., 2682.143, 2316., 
  19., 19.286, 11639.64, 252.729, 263.04, 227.132, 1.863, 1.891, 1.38, 230., 
  22.556, 1574., 154.364, "", "", 411.001, 40.307, 17454., 3.280897*^6, 
  321.76, 1.712, 29242., 2.868, 0.092, 10.9, "tests performed", "", "", "", 
  "", "", "", "", "", "", 69.44, 1.0196707*^7, 112.371, 46.2, 21.502, 14.924, 
  27936.896, 0.5, 127.842, 9.85, 16.3, 30., "", 3.39, 82.05, 0.864}, 
 {"PRT", "Europe", "Portugal", "2020-10-26", 121133., 2447., 2753.286, 2343., 
  27., 20.714, 11879.62, 239.979, 270.017, 229.78, 2.648, 2.031, 1.37, 240., 
  23.537, 1672., 163.975, "", "", "", "", 28250., 3.309147*^6, 324.531, 
  2.771, 29460., 2.889, 0.093, 10.7, "tests performed", "", "", "", "", "", 
  "", "", "", "", 69.44, 1.0196707*^7, 112.371, 46.2, 21.502, 14.924, 
  27936.896, 0.5, 127.842, 9.85, 16.3, 30., "", 3.39, 82.05, 0.864}, 
 {"PRT", "Europe", "Portugal", "2020-10-27", 124432., 3299., 2956.571, 2371., 
  28., 22.571, 12203.155, 323.536, 289.954, 232.526, 2.746, 2.214, 1.37, 
  253., 24.812, 1747., 171.33, "", "", "", "", 36108., 3.345255*^6, 328.072, 
  3.541, 29759., 2.918, 0.099, 10.1, "tests performed", "", "", "", "", "", 
  "", "", "", "", 69.44, 1.0196707*^7, 112.371, 46.2, 21.502, 14.924, 
  27936.896, 0.5, 127.842, 9.85, 16.3, 30., "", 3.39, 82.05, 0.864}, 
 {"PRT", "Europe", "Portugal", "2020-10-28", 128392., 3960., 3160.143, 2395., 
  24., 23.714, 12591.516, 388.361, 309.918, 234.88, 2.354, 2.326, 1.35, 262., 
  25.695, 1794., 175.939, "", "", "", "", 36609., 3.381864*^6, 331.662, 3.59, 
  30124., 2.954, 0.105, 9.5, "tests performed", "", "", "", "", "", "", "", 
  "", "", 69.44, 1.0196707*^7, 112.371, 46.2, 21.502, 14.924, 27936.896, 0.5, 
  127.842, 9.85, 16.3, 30., "", 3.39, 82.05, 0.864}, 
 {"PRT", "Europe", "Portugal", "2020-10-29", 132616., 4224., 3296.429, 2428., 
  33., 26.143, 13005.767, 414.251, 323.284, 238.116, 3.236, 2.564, 1.33, 
  262., 25.695, 1794., 175.939, "", "", "", "", 37231., 3.419095*^6, 335.314, 
  3.651, 30748., 3.015, 0.107, 9.3, "tests performed", "", "", "", "", "", 
  "", "", "", "", 69.44, 1.0196707*^7, 112.371, 46.2, 21.502, 14.924, 
  27936.896, 0.5, 127.842, 9.85, 16.3, 30., "", 3.39, 82.05, 0.864}, 
 {"PRT", "Europe", "Portugal", "2020-10-30", 137272., 4656., 3547.429, 2468., 
  40., 27.429, 13462.385, 456.618, 347.899, 242.039, 3.923, 2.69, 1.31, 275., 
  26.969, 1927., 188.983, "", "", "", "", 38671., 3.457766*^6, 339.106, 
  3.792, 31457., 3.085, 0.113, 8.9, "tests performed", "", "", "", "", "", 
  "", "", "", "", 80.56, 1.0196707*^7, 112.371, 46.2, 21.502, 14.924, 
  27936.896, 0.5, 127.842, 9.85, 16.3, 30., "", 3.39, 82.05, 0.864}, 
 {"PRT", "Europe", "Portugal", "2020-10-31", 141279., 4007., 3595.714, 2507., 
  39., 30., 13855.355, 392.97, 352.635, 245.864, 3.825, 2.942, 1.29, 286., 
  28.048, 1972., 193.396, "", "", "", "", 31628., 3.489394*^6, 342.208, 
  3.102, 32279., 3.166, 0.111, 9., "tests performed", "", "", "", "", "", "", 
  "", "", "", 80.56, 1.0196707*^7, 112.371, 46.2, 21.502, 14.924, 27936.896, 
  0.5, 127.842, 9.85, 16.3, 30., "", 3.39, 82.05, 0.864}, 
 {"PRT", "Europe", "Portugal", "2020-11-01", 144341., 3062., 3665., 2544., 
  37., 32.571, 14155.648, 300.293, 359.43, 249.492, 3.629, 3.194, 1.28, 284., 
  27.852, 2122., 208.106, "", "", 471.414, 46.232, 22620., 3.512014*^6, 
  344.426, 2.218, 33017., 3.238, 0.111, 9., "tests performed", "", "", "", 
  "", "", "", "", "", "", 80.56, 1.0196707*^7, 112.371, 46.2, 21.502, 14.924, 
  27936.896, 0.5, 127.842, 9.85, 16.3, 30., "", 3.39, 82.05, 0.864}, 
 {"PRT", "Europe", "Portugal", "2020-11-02", 146847., 2506., 3673.429, 2590., 
  46., 35.286, 14401.414, 245.766, 360.256, 254.004, 4.511, 3.461, 1.28, 
  294., 28.833, 2255., 221.15, "", "", "", "", 30450., 3.542464*^6, 347.413, 
  2.986, 33331., 3.269, 0.11, 9.1, "tests performed", "", "", "", "", "", "", 
  "", "", "", 80.56, 1.0196707*^7, 112.371, 46.2, 21.502, 14.924, 27936.896, 
  0.5, 127.842, 9.85, 16.3, 30., "", 3.39, 82.05, 0.864}, 
 {"PRT", "Europe", "Portugal", "2020-11-03", 149443., 2596., 3573., 2635., 
  45., 37.714, 14656.006, 254.592, 350.407, 258.417, 4.413, 3.699, 1.31, 
  320., 31.383, 2349., 230.368, "", "", "", "", 41437., 3.583901*^6, 351.476, 
  4.064, 34092., 3.343, 0.105, 9.5, "tests performed", "", "", "", "", "", 
  "", "", "", "", 80.56, 1.0196707*^7, 112.371, 46.2, 21.502, 14.924, 
  27936.896, 0.5, 127.842, 9.85, 16.3, 30., "", 3.39, 82.05, 0.864}, 
 {"PRT", "Europe", "Portugal", "2020-11-04", 156940., 7497., 4078.286, 2694., 
  59., 42.714, 15391.243, 735.237, 399.961, 264.203, 5.786, 4.189, 1.34, 
  325., 31.873, 2337., 229.192, "", "", "", "", 41800., 3.625701*^6, 355.576, 
  4.099, 34834., 3.416, 0.117, 8.5, "tests performed", "", "", "", "", "", 
  "", "", "", "", 69.44, 1.0196707*^7, 112.371, 46.2, 21.502, 14.924, 
  27936.896, 0.5, 127.842, 9.85, 16.3, 30., "", 3.39, 82.05, 0.864}, 
 {"PRT", "Europe", "Portugal", "2020-11-05", 161350., 4410., 4104.857, 2740., 
  46., 44.571, 15823.736, 432.493, 402.567, 268.714, 4.511, 4.371, 1.31, 
  320., 31.383, 2362., 231.643, "", "", "", "", 42026., 3.667727*^6, 359.697, 
  4.122, 35519., 3.483, 0.116, 8.7, "tests performed", "", "", "", "", "", 
  "", "", "", "", 69.44, 1.0196707*^7, 112.371, 46.2, 21.502, 14.924, 
  27936.896, 0.5, 127.842, 9.85, 16.3, 30., "", 3.39, 82.05, 0.864}, 
 {"PRT", "Europe", "Portugal", "2020-11-06", 166900., 5550., 4232.571, 2792., 
  52., 46.286, 16368.029, 544.293, 415.092, 273.814, 5.1, 4.539, 1.3, 340., 
  33.344, 2425., 237.822, "", "", "", "", 42587., 3.710314*^6, 363.874, 
  4.177, 36078., 3.538, 0.117, 8.5, "tests performed", "", "", "", "", "", 
  "", "", "", "", 63.89, 1.0196707*^7, 112.371, 46.2, 21.502, 14.924, 
  27936.896, 0.5, 127.842, 9.85, 16.3, 30., "", 3.39, 82.05, 0.864}, 
 {"PRT", "Europe", "Portugal", "2020-11-07", 173540., 6640., 4608.714, 2848., 
  56., 48.714, 17019.22, 651.191, 451.981, 279.306, 5.492, 4.777, 1.3, 366., 
  35.894, 2420., 237.332, "", "", "", "", 33486., 3.7438*^6, 367.158, 3.284, 
  36344., 3.564, 0.127, 7.9, "tests performed", "", "", "", "", "", "", "", 
  "", "", 63.89, 1.0196707*^7, 112.371, 46.2, 21.502, 14.924, 27936.896, 0.5, 
  127.842, 9.85, 16.3, 30., "", 3.39, 82.05, 0.864}, 
 {"PRT", "Europe", "Portugal", "2020-11-08", 179324., 5784., 4997.571, 2896., 
  48., 50.286, 17586.462, 567.242, 490.116, 284.013, 4.707, 4.932, 1.28, 
  378., 37.071, 2522., 247.335, "", "", 502.115, 49.243, 22131., 3.765931*^6, 
  369.328, 2.17, 36274., 3.557, 0.138, 7.3, "tests performed", "", "", "", 
  "", "", "", "", "", "", 63.89, 1.0196707*^7, 112.371, 46.2, 21.502, 14.924, 
  27936.896, 0.5, 127.842, 9.85, 16.3, 30., "", 3.39, 82.05, 0.864}, 
 {"PRT", "Europe", "Portugal", "2020-11-09", 183420., 4096., 5224.714, 2959., 
  63., 52.714, 17988.16, 401.698, 512.392, 290.192, 6.178, 5.17, 1.24, 391., 
  38.346, 2651., 259.986, "", "", "", "", 33352., 3.799283*^6, 372.599, 
  3.271, 36688., 3.598, 0.142, 7., "tests performed", "", "", "", "", "", "", 
  "", "", "", 63.89, 1.0196707*^7, 112.371, 46.2, 21.502, 14.924, 27936.896, 
  0.5, 127.842, 9.85, 16.3, 30., "", 3.39, 82.05, 0.864}, 
 {"PRT", "Europe", "Portugal", "2020-11-10", 187237., 3817., 5399.143, 3021., 
  62., 55.143, 18362.497, 374.337, 529.499, 296.272, 6.08, 5.408, 1.21, 382., 
  37.463, 2742., 268.91, "", "", "", "", 41083., 3.840366*^6, 376.628, 4.029, 
  36638., 3.593, 0.147, 6.8, "tests performed", "", "", "", "", "", "", "", 
  "", "", 63.89, 1.0196707*^7, 112.371, 46.2, 21.502, 14.924, 27936.896, 0.5, 
  127.842, 9.85, 16.3, 30., "", 3.39, 82.05, 0.864}, 
 {"PRT", "Europe", "Portugal", "2020-11-11", 192172., 4935., 5033.143, 3103., 
  82., 58.429, 18846.477, 483.98, 493.605, 304.314, 8.042, 5.73, 1.19, 391., 
  38.346, 2785., 273.127, "", "", "", "", 43837., 3.884203*^6, 380.927, 
  4.299, 36929., 3.622, 0.136, 7.3, "tests performed", "", "", "", "", "", 
  "", "", "", "", 63.89, 1.0196707*^7, 112.371, 46.2, 21.502, 14.924, 
  27936.896, 0.5, 127.842, 9.85, 16.3, 30., "", 3.39, 82.05, 0.864}, 
 {"PRT", "Europe", "Portugal", "2020-11-12", 198011., 5839., 5237.286, 3181., 
  78., 63., 19419.112, 572.636, 513.625, 311.963, 7.65, 6.178, 1.19, 383., 
  37.561, 2794., 274.01, "", "", "", "", 44419., 3.928622*^6, 385.283, 4.356, 
  37271., 3.655, 0.141, 7.1, "tests performed", "", "", "", "", "", "", "", 
  "", "", 63.89, 1.0196707*^7, 112.371, 46.2, 21.502, 14.924, 27936.896, 0.5, 
  127.842, 9.85, 16.3, 30., "", 3.39, 82.05, 0.864}, 
 {"PRT", "Europe", "Portugal", "2020-11-13", 204664., 6653., 5394.857, 3250., 
  69., 65.429, 20071.578, 652.466, 529.078, 318.73, 6.767, 6.417, 1.19, 388., 
  38.052, 2799., 274.5, "", "", "", "", 49615., 3.978237*^6, 390.149, 4.866, 
  38275., 3.754, 0.141, 7.1, "tests performed", "", "", "", "", "", "", "", 
  "", "", 63.89, 1.0196707*^7, 112.371, 46.2, 21.502, 14.924, 27936.896, 0.5, 
  127.842, 9.85, 16.3, 30., "", 3.39, 82.05, 0.864}, 
 {"PRT", "Europe", "Portugal", "2020-11-14", 211266., 6602., 5389.429, 3305., 
  55., 65.286, 20719.042, 647.464, 528.546, 324.124, 5.394, 6.403, 1.2, 413., 
  40.503, 2798., 274.402, "", "", "", "", 33856., 4.012093*^6, 393.469, 3.32, 
  38328., 3.759, 0.141, 7.1, "tests performed", "", "", "", "", "", "", "", 
  "", "", 63.89, 1.0196707*^7, 112.371, 46.2, 21.502, 14.924, 27936.896, 0.5, 
  127.842, 9.85, 16.3, 30., "", 3.39, 82.05, 0.864}, 
 {"PRT", "Europe", "Portugal", "2020-11-15", 217301., 6035., 5425.286, 3381., 
  76., 69.286, 21310.9, 591.858, 532.063, 331.578, 7.453, 6.795, 1.2, 415., 
  40.699, 2929., 287.25, "", "", 500.134, 49.049, 23117., 4.03521*^6, 
  395.737, 2.267, 38468., 3.773, 0.141, 7.1, "tests performed", "", "", "", 
  "", "", "", "", "", "", 63.89, 1.0196707*^7, 112.371, 46.2, 21.502, 14.924, 
  27936.896, 0.5, 127.842, 9.85, 16.3, 30., "", 3.39, 82.05, 0.864}, 
 {"PRT", "Europe", "Portugal", "2020-11-16", 225672., 8371., 6036., 3472., 
  91., 73.286, 22131.851, 820.951, 591.956, 340.502, 8.924, 7.187, 1.19, 
  426., 41.778, 3040., 298.135, "", "", "", "", 37497., 4.072707*^6, 399.414, 
  3.677, 39061., 3.831, 0.155, 6.5, "tests performed", "", "", "", "", "", 
  "", "", "", "", 63.89, 1.0196707*^7, 112.371, 46.2, 21.502, 14.924, 
  27936.896, 0.5, 127.842, 9.85, 16.3, 30., "", 3.39, 82.05, 0.864}, 
 {"PRT", "Europe", "Portugal", "2020-11-17", 230124., 4452., 6126.714, 3553., 
  81., 76., 22568.463, 436.612, 600.852, 348.446, 7.944, 7.453, 1.14, 431., 
  42.269, 3028., 296.959, "", "", "", "", 45300., 4.118007*^6, 403.857, 
  4.443, 39663., 3.89, 0.154, 6.5, "tests performed", "", "", "", "", "", "", 
  "", "", "", 63.89, 1.0196707*^7, 112.371, 46.2, 21.502, 14.924, 27936.896, 
  0.5, 127.842, 9.85, 16.3, 30., "", 3.39, 82.05, 0.864}, 
 {"PRT", "Europe", "Portugal", "2020-11-18", 236015., 5891., 6263.286, 3632., 
  79., 75.571, 23146.198, 577.736, 614.246, 356.193, 7.748, 7.411, 1.09, 
  432., 42.367, 3051., 299.214, "", "", "", "", 48953., 4.16696*^6, 408.657, 
  4.801, 40394., 3.961, 0.155, 6.4, "tests performed", "", "", "", "", "", 
  "", "", "", "", 63.89, 1.0196707*^7, 112.371, 46.2, 21.502, 14.924, 
  27936.896, 0.5, 127.842, 9.85, 16.3, 30., "", 3.39, 82.05, 0.864}, 
 {"PRT", "Europe", "Portugal", "2020-11-19", 243009., 6994., 6428.286, 3701., 
  69., 74.286, 23832.106, 685.908, 630.428, 362.96, 6.767, 7.285, 1.06, 458., 
  44.916, 3017., 295.88, "", "", "", "", 47606., 4.214566*^6, 413.326, 4.669, 
  40849., 4.006, 0.157, 6.4, "tests performed", "", "", "", "", "", "", "", 
  "", "", 63.89, 1.0196707*^7, 112.371, 46.2, 21.502, 14.924, 27936.896, 0.5, 
  127.842, 9.85, 16.3, 30., "", 3.39, 82.05, 0.864}, 
 {"PRT", "Europe", "Portugal", "2020-11-20", 249498., 6489., 6404.857, 3762., 
  61., 73.143, 24468.488, 636.382, 628.13, 368.943, 5.982, 7.173, 1.03, 481., 
  47.172, 3079., 301.96, "", "", "", "", 46623., 4.261189*^6, 417.899, 4.572, 
  40422., 3.964, 0.158, 6.3, "tests performed", "", "", "", "", "", "", "", 
  "", "", 63.89, 1.0196707*^7, 112.371, 46.2, 21.502, 14.924, 27936.896, 0.5, 
  127.842, 9.85, 16.3, 30., "", 3.39, 82.05, 0.864}, 
 {"PRT", "Europe", "Portugal", "2020-11-21", 255970., 6472., 6386.286, 3824., 
  62., 74.143, 25103.202, 634.715, 626.309, 375.023, 6.08, 7.271, 1., 485., 
  47.564, 3025., 296.664, "", "", "", "", 34874., 4.296063*^6, 421.319, 3.42, 
  40567., 3.978, 0.157, 6.4, "tests performed", "", "", "", "", "", "", "", 
  "", "", 63.89, 1.0196707*^7, 112.371, 46.2, 21.502, 14.924, 27936.896, 0.5, 
  127.842, 9.85, 16.3, 30., "", 3.39, 82.05, 0.864}, 
 {"PRT", "Europe", "Portugal", "2020-11-22", 260758., 4788., 6208.143, 3897., 
  73., 73.714, 25572.766, 469.563, 608.838, 382.182, 7.159, 7.229, 0.98, 
  491., 48.153, 3151., 309.021, "", "", 548.662, 53.808, 26140., 4.322203*^6, 
  423.882, 2.564, 40999., 4.021, 0.151, 6.6, "tests performed", "", "", "", 
  "", "", "", "", "", "", 63.89, 1.0196707*^7, 112.371, 46.2, 21.502, 14.924, 
  27936.896, 0.5, 127.842, 9.85, 16.3, 30., "", 3.39, 82.05, 0.864}, 
 {"PRT", "Europe", "Portugal", "2020-11-23", 264802., 4044., 5590., 3971., 
  74., 71.286, 25969.364, 396.599, 548.216, 389.439, 7.257, 6.991, 0.96, 
  498., 48.839, 3241., 317.848, "", "", "", "", 33829., 4.356032*^6, 427.2, 
  3.318, 40475., 3.969, 0.138, 7.2, "tests performed", "", "", "", "", "", 
  "", "", "", "", 63.89, 1.0196707*^7, 112.371, 46.2, 21.502, 14.924, 
  27936.896, 0.5, 127.842, 9.85, 16.3, 30., "", 3.39, 82.05, 0.864}, 
 {"PRT", "Europe", "Portugal", "2020-11-24", 268721., 3919., 5513.857, 4056., 
  85., 71.857, 26353.704, 384.34, 540.749, 397.775, 8.336, 7.047, 0.94, 506., 
  49.624, 3275., 321.182, "", "", "", "", 47405., 4.403437*^6, 431.849, 
  4.649, 40776., 3.999, 0.135, 7.4, "tests performed", "", "", "", "", "", 
  "", "", "", "", 63.89, 1.0196707*^7, 112.371, 46.2, 21.502, 14.924, 
  27936.896, 0.5, 127.842, 9.85, 16.3, 30., "", 3.39, 82.05, 0.864}, 
 {"PRT", "Europe", "Portugal", "2020-11-25", 274011., 5290., 5428., 4127., 
  71., 70.714, 26872.499, 518.795, 532.329, 404.739, 6.963, 6.935, 0.92, 
  517., 50.703, 3251., 318.828, "", "", "", "", 46807., 4.450244*^6, 436.439, 
  4.59, 40469., 3.969, 0.134, 7.5, "tests performed", "", "", "", "", "", "", 
  "", "", "", 63.89, 1.0196707*^7, 112.371, 46.2, 21.502, 14.924, 27936.896, 
  0.5, 127.842, 9.85, 16.3, 30., "", 3.39, 82.05, 0.864}, 
 {"PRT", "Europe", "Portugal", "2020-11-26", 280394., 6383., 5340.714, 4209., 
  82., 72.571, 27498.486, 625.986, 523.769, 412.78, 8.042, 7.117, 0.91, 516., 
  50.605, 3192., 313.042, "", "", "", "", 44836., 4.49508*^6, 440.836, 4.397, 
  40073., 3.93, 0.133, 7.5, "tests performed", "", "", "", "", "", "", "", 
  "", "", 63.89, 1.0196707*^7, 112.371, 46.2, 21.502, 14.924, 27936.896, 0.5, 
  127.842, 9.85, 16.3, 30., "", 3.39, 82.05, 0.864}, 
 {"PRT", "Europe", "Portugal", "2020-11-27", 285838., 5444., 5191.429, 4276., 
  67., 73.429, 28032.383, 533.898, 509.128, 419.351, 6.571, 7.201, 0.89, 
  526., 51.585, 3208., 314.611, "", "", "", "", 45135., 4.540215*^6, 445.263, 
  4.426, 39861., 3.909, 0.13, 7.7, "tests performed", "", "", "", "", "", "", 
  "", "", "", 63.89, 1.0196707*^7, 112.371, 46.2, 21.502, 14.924, 27936.896, 
  0.5, 127.842, 9.85, 16.3, 30., "", 3.39, 82.05, 0.864}, 
 {"PRT", "Europe", "Portugal", "2020-11-28", 290706., 4868., 4962.286, 4363., 
  87., 77., 28509.792, 477.409, 486.656, 427.883, 8.532, 7.551, 0.87, 529., 
  51.879, 3155., 309.414, "", "", "", "", 31744., 4.571959*^6, 448.376, 
  3.113, 39414., 3.865, 0.126, 7.9, "tests performed", "", "", "", "", "", 
  "", "", "", "", 63.89, 1.0196707*^7, 112.371, 46.2, 21.502, 14.924, 
  27936.896, 0.5, 127.842, 9.85, 16.3, 30., "", 3.39, 82.05, 0.864}, 
 {"PRT", "Europe", "Portugal", "2020-11-29", 294799., 4093., 4863., 4427., 
  64., 75.714, 28911.197, 401.404, 476.919, 434.16, 6.277, 7.425, 0.86, 536., 
  52.566, 3245., 318.24, "", "", 486.269, 47.689, 16934., 4.588893*^6, 
  450.037, 1.661, 38099., 3.736, 0.128, 7.8, "tests performed", "", "", "", 
  "", "", "", "", "", "", 63.89, 1.0196707*^7, 112.371, 46.2, 21.502, 14.924, 
  27936.896, 0.5, 127.842, 9.85, 16.3, 30., "", 3.39, 82.05, 0.864}, 
 {"PRT", "Europe", "Portugal", "2020-11-30", 298061., 3262., 4751.286, 4505., 
  78., 76.286, 29231.104, 319.907, 465.963, 441.809, 7.65, 7.481, 0.85, 525., 
  51.487, 3342., 327.753, "", "", "", "", 32283., 4.621176*^6, 453.203, 
  3.166, 37878., 3.715, 0.125, 8., "tests performed", "", "", "", "", "", "", 
  "", "", "", 63.89, 1.0196707*^7, 112.371, 46.2, 21.502, 14.924, 27936.896, 
  0.5, 127.842, 9.85, 16.3, 30., "", 3.39, 82.05, 0.864}, 
 {"PRT", "Europe", "Portugal", "2020-12-01", 300462., 2401., 4534.429, 4577., 
  72., 74.429, 29466.572, 235.468, 444.695, 448.87, 7.061, 7.299, 0.84, 521., 
  51.095, 3275., 321.182, "", "", "", "", 24136., 4.645312*^6, 455.57, 2.367, 
  34554., 3.389, 0.131, 7.6, "tests performed", "", "", "", "", "", "", "", 
  "", "", 63.89, 1.0196707*^7, 112.371, 46.2, 21.502, 14.924, 27936.896, 0.5, 
  127.842, 9.85, 16.3, 30., "", 3.39, 82.05, 0.864}, 
 {"PRT", "Europe", "Portugal", "2020-12-02", 303846., 3384., 4262.143, 4645., 
  68., 74., 29798.444, 331.872, 417.992, 455.539, 6.669, 7.257, 0.84, 525., 
  51.487, 3338., 327.361, "", "", "", "", 37280., 4.682592*^6, 459.226, 
  3.656, 33193., 3.255, 0.128, 7.8, "tests performed", "", "", "", "", "", 
  "", "", "", "", 63.89, 1.0196707*^7, 112.371, 46.2, 21.502, 14.924, 
  27936.896, 0.5, 127.842, 9.85, 16.3, 30., "", 3.39, 82.05, 0.864}, 
 {"PRT", "Europe", "Portugal", "2020-12-03", 307618., 3772., 3889.143, 4724., 
  79., 73.571, 30168.367, 369.923, 381.412, 463.287, 7.748, 7.215, 0.86, 
  525., 51.487, 3330., 326.576, "", "", "", "", 43824., 4.726416*^6, 463.524, 
  4.298, 33048., 3.241, 0.118, 8.5, "tests performed", "", "", "", "", "", 
  "", "", "", "", 63.89, 1.0196707*^7, 112.371, 46.2, 21.502, 14.924, 
  27936.896, 0.5, 127.842, 9.85, 16.3, 30., "", 3.39, 82.05, 0.864}, 
 {"PRT", "Europe", "Portugal", "2020-12-04", 312553., 4935., 3816.429, 4803., 
  79., 75.286, 30652.347, 483.98, 374.28, 471.034, 7.748, 7.383, 0.89, 526., 
  51.585, 3295., 323.144, "", "", "", "", 43430., 4.769846*^6, 467.783, 
  4.259, 32804., 3.217, 0.116, 8.6, "tests performed", "", "", "", "", "", 
  "", "", "", "", 63.89, 1.0196707*^7, 112.371, 46.2, 21.502, 14.924, 
  27936.896, 0.5, 127.842, 9.85, 16.3, 30., "", 3.39, 82.05, 0.864}, 
 {"PRT", "Europe", "Portugal", "2020-12-05", 318640., 6087., 3990.571, 4876., 
  73., 73.286, 31249.304, 596.957, 391.359, 478.194, 7.159, 7.187, 0.92, 
  517., 50.703, 3229., 316.671, "", "", "", "", 27914., 4.79776*^6, 470.521, 
  2.738, 32257., 3.163, 0.124, 8.1, "tests performed", "", "", "", "", "", 
  "", "", "", "", 63.89, 1.0196707*^7, 112.371, 46.2, 21.502, 14.924, 
  27936.896, 0.5, 127.842, 9.85, 16.3, 30., "", 3.39, 82.05, 0.864}, 
 {"PRT", "Europe", "Portugal", "2020-12-06", 322474., 3834., 3953.571, 4963., 
  87., 76.571, 31625.308, 376.004, 387.73, 486.726, 8.532, 7.509, 0.92, 514., 
  50.408, 3268., 320.496, "", "", 499.144, 48.951, 15772., 4.813532*^6, 
  472.067, 1.547, 32091., 3.147, 0.123, 8.1, "tests performed", "", "", "", 
  "", "", "", "", "", "", 63.89, 1.0196707*^7, 112.371, 46.2, 21.502, 14.924, 
  27936.896, 0.5, 127.842, 9.85, 16.3, 30., "", 3.39, 82.05, 0.864}, 
 {"PRT", "Europe", "Portugal", "2020-12-07", 325071., 2597., 3858.571, 5041., 
  78., 76.571, 31879.998, 254.69, 378.413, 494.375, 7.65, 7.509, 0.91, 513., 
  50.31, 3367., 330.205, "", "", "", "", 34966., 4.848498*^6, 475.496, 3.429, 
  32475., 3.185, 0.119, 8.4, "tests performed", "", "", "", "", "", "", "", 
  "", "", 63.89, 1.0196707*^7, 112.371, 46.2, 21.502, 14.924, 27936.896, 0.5, 
  127.842, 9.85, 16.3, 30., "", 3.39, 82.05, 0.864}, 
 {"PRT", "Europe", "Portugal", "2020-12-08", 327976., 2905., 3930.571, 5122., 
  81., 77.857, 32164.894, 284.896, 385.475, 502.319, 7.944, 7.636, 0.9, 499., 
  48.937, 3263., 320.005, "", "", "", "", 26091., 4.874589*^6, 478.055, 
  2.559, 32754., 3.212, 0.12, 8.3, "tests performed", "", "", "", "", "", "", 
  "", "", "", 63.89, 1.0196707*^7, 112.371, 46.2, 21.502, 14.924, 27936.896, 
  0.5, 127.842, 9.85, 16.3, 30., "", 3.39, 82.05, 0.864}, 
 {"PRT", "Europe", "Portugal", "2020-12-09", 332073., 4097., 4032.429, 5192., 
  70., 78.143, 32566.69, 401.796, 395.464, 509.184, 6.865, 7.664, 0.9, 504., 
  49.428, 3332., 326.772, "", "", "", "", 34405., 4.908994*^6, 481.429, 
  3.374, 32343., 3.172, 0.125, 8., "tests performed", "", "", "", "", "", "", 
  "", "", "", 63.89, 1.0196707*^7, 112.371, 46.2, 21.502, 14.924, 27936.896, 
  0.5, 127.842, 9.85, 16.3, 30., "", 3.39, 82.05, 0.864}, 
 {"PRT", "Europe", "Portugal", "2020-12-10", 335207., 3134., 3941.286, 5278., 
  86., 79.143, 32874.045, 307.354, 386.525, 517.618, 8.434, 7.762, 0.9, 509., 
  49.918, 3304., 324.026, "", "", "", "", 41851., 4.950845*^6, 485.534, 
  4.104, 32061., 3.144, 0.123, 8.1, "tests performed", "", "", "", "", "", 
  "", "", "", "", 63.89, 1.0196707*^7, 112.371, 46.2, 21.502, 14.924, 
  27936.896, 0.5, 127.842, 9.85, 16.3, 30., "", 3.39, 82.05, 0.864}, 
 {"PRT", "Europe", "Portugal", "2020-12-11", 340287., 5080., 3962., 5373., 
  95., 81.429, 33372.245, 498.2, 388.557, 526.935, 9.317, 7.986, 0.92, 507., 
  49.722, 3230., 316.769, "", "", "", "", 39389., 4.990234*^6, 489.397, 
  3.863, 31484., 3.088, 0.126, 7.9, "tests performed", "", "", "", "", "", 
  "", "", "", "", 63.89, 1.0196707*^7, 112.371, 46.2, 21.502, 14.924, 
  27936.896, 0.5, 127.842, 9.85, 16.3, 30., "", 3.39, 82.05, 0.864}, 
 {"PRT", "Europe", "Portugal", "2020-12-12", 344700., 4413., 3722.857, 5461., 
  88., 83.571, 33805.031, 432.787, 365.104, 535.565, 8.63, 8.196, 0.94, 503., 
  49.33, 3093., 303.333, "", "", "", "", 27907., 5.018141*^6, 492.133, 2.737, 
  31483., 3.088, 0.118, 8.5, "tests performed", "", "", "", "", "", "", "", 
  "", "", 63.89, 1.0196707*^7, 112.371, 46.2, 21.502, 14.924, 27936.896, 0.5, 
  127.842, 9.85, 16.3, 30., "", 3.39, 82.05, 0.864}, 
 {"PRT", "Europe", "Portugal", "2020-12-13", 348744., 4044., 3752.857, 5559., 
  98., 85.143, 34201.63, 396.599, 368.046, 545.176, 9.611, 8.35, 0.95, 513., 
  50.31, 3157., 309.61, "", "", 465.472, 45.649, 17392., 5.035533*^6, 
  493.839, 1.706, 31714., 3.11, 0.118, 8.5, "tests performed", "", "", "", 
  "", "", "", "", "", "", 63.89, 1.0196707*^7, 112.371, 46.2, 21.502, 14.924, 
  27936.896, 0.5, 127.842, 9.85, 16.3, 30., "", 3.39, 82.05, 0.864}, 
 {"PRT", "Europe", "Portugal", "2020-12-14", 350938., 2194., 3695.286, 5649., 
  90., 86.857, 34416.798, 215.168, 362.4, 554.002, 8.826, 8.518, 0.95, 513., 
  50.31, 3254., 319.123, "", "", "", "", 32708., 5.068241*^6, 497.047, 3.208, 
  31392., 3.079, 0.118, 8.5, "tests performed", "", "", "", "", "", "", "", 
  "", "", 63.89, 1.0196707*^7, 112.371, 46.2, 21.502, 14.924, 27936.896, 0.5, 
  127.842, 9.85, 16.3, 30., "", 3.39, 82.05, 0.864}, 
 {"PRT", "Europe", "Portugal", "2020-12-15", 353576., 2638., 3657.143, 5733., 
  84., 87.286, 34675.508, 258.711, 358.659, 562.24, 8.238, 8.56, 0.94, 506., 
  49.624, 3206., 314.415, "", "", "", "", 41983., 5.110224*^6, 501.164, 
  4.117, 33662., 3.301, 0.109, 9.2, "tests performed", "", "", "", "", "", 
  "", "", "", "", 63.89, 1.0196707*^7, 112.371, 46.2, 21.502, 14.924, 
  27936.896, 0.5, 127.842, 9.85, 16.3, 30., "", 3.39, 82.05, 0.864}, 
 {"PRT", "Europe", "Portugal", "2020-12-16", 358296., 4720., 3746.143, 5815., 
  82., 89., 35138.403, 462.895, 367.388, 570.282, 8.042, 8.728, 0.94, 486., 
  47.662, 3181., 311.963, "", "", "", "", 42225., 5.152449*^6, 505.305, 
  4.141, 34779., 3.411, 0.108, 9.3, "tests performed", "", "", "", "", "", 
  "", "", "", "", 63.89, 1.0196707*^7, 112.371, 46.2, 21.502, 14.924, 
  27936.896, 0.5, 127.842, 9.85, 16.3, 30., "", 3.39, 82.05, 0.864}, 
 {"PRT", "Europe", "Portugal", "2020-12-17", 362616., 4320., 3915.571, 5902., 
  87., 89.143, 35562.069, 423.666, 384.004, 578.814, 8.532, 8.742, 0.94, 
  494., 48.447, 3142., 308.139, "", "", "", "", 42711., 5.19516*^6, 509.494, 
  4.189, 34902., 3.423, 0.112, 8.9, "tests performed", "", "", "", "", "", 
  "", "", "", "", 63.89, 1.0196707*^7, 112.371, 46.2, 21.502, 14.924, 
  27936.896, 0.5, 127.842, 9.85, 16.3, 30., "", 3.39, 82.05, 0.864}, 
 {"PRT", "Europe", "Portugal", "2020-12-18", 366952., 4336., 3809.286, 5977., 
  75., 86.286, 35987.305, 425.235, 373.58, 586.17, 7.355, 8.462, 0.94, 484., 
  47.466, 3061., 300.195, "", "", "", "", 43525., 5.238685*^6, 513.762, 
  4.269, 35493., 3.481, 0.107, 9.3, "tests performed", "", "", "", "", "", 
  "", "", "", "", 63.89, 1.0196707*^7, 112.371, 46.2, 21.502, 14.924, 
  27936.896, 0.5, 127.842, 9.85, 16.3, 30., "", 3.39, 82.05, 0.864}, 
 {"PRT", "Europe", "Portugal", "2020-12-19", 370787., 3835., 3726.714, 6063., 
  86., 86., 36363.406, 376.102, 365.482, 594.604, 8.434, 8.434, 0.95, 485., 
  47.564, 2973., 291.565, "", "", "", "", 31664., 5.270349*^6, 516.868, 
  3.105, 36030., 3.533, 0.103, 9.7, "tests performed", "", "", "", "", "", 
  "", "", "", "", 63.89, 1.0196707*^7, 112.371, 46.2, 21.502, 14.924, 
  27936.896, 0.5, 127.842, 9.85, 16.3, 30., "", 3.39, 82.05, 0.864}, 
 {"PRT", "Europe", "Portugal", "2020-12-20", 374121., 3334., 3625.286, 6134., 
  71., 82.143, 36690.375, 326.968, 355.535, 601.567, 6.963, 8.056, 0.95, 
  483., 47.368, 3027., 296.861, "", "", 413.973, 40.599, 18383., 5.288732*^6, 
  518.671, 1.803, 36171., 3.547, 0.1, 10., "tests performed", "", "", "", "", 
  "", "", "", "", "", 63.89, 1.0196707*^7, 112.371, 46.2, 21.502, 14.924, 
  27936.896, 0.5, 127.842, 9.85, 16.3, 30., "", 3.39, 82.05, 0.864}, 
 {"PRT", "Europe", "Portugal", "2020-12-21", 376220., 2099., 3611.714, 6191., 
  57., 77.429, 36896.225, 205.851, 354.204, 607.157, 5.59, 7.593, 0.95, 502., 
  49.232, 3158., 309.708, "", "", "", "", 40576., 5.329308*^6, 522.65, 3.979, 
  37295., 3.658, 0.097, 10.3, "tests performed", "", "", "", "", "", "", "", 
  "", "", 63.89, 1.0196707*^7, 112.371, 46.2, 21.502, 14.924, 27936.896, 0.5, 
  127.842, 9.85, 16.3, 30., "", 3.39, 82.05, 0.864}, 
 {"PRT", "Europe", "Portugal", "2020-12-22", 378656., 2436., 3582.857, 6254., 
  63., 74.429, 37135.126, 238.901, 351.374, 613.335, 6.178, 7.299, 0.95, 
  508., 49.82, 3095., 303.529, "", "", "", "", 53178., 5.382486*^6, 527.865, 
  5.215, 38895., 3.814, 0.092, 10.9, "tests performed", "", "", "", "", "", 
  "", "", "", "", 63.89, 1.0196707*^7, 112.371, 46.2, 21.502, 14.924, 
  27936.896, 0.5, 127.842, 9.85, 16.3, 30., "", 3.39, 82.05, 0.864}, 
 {"PRT", "Europe", "Portugal", "2020-12-23", 383258., 4602., 3566., 6343., 
  89., 75.429, 37586.448, 451.322, 349.721, 622.064, 8.728, 7.397, 0.95, 
  511., 50.114, 2990., 293.232, "", "", "", "", 59267., 5.441753*^6, 533.677, 
  5.812, 41329., 4.053, 0.086, 11.6, "tests performed", "", "", "", "", "", 
  "", "", "", "", 63.89, 1.0196707*^7, 112.371, 46.2, 21.502, 14.924, 
  27936.896, 0.5, 127.842, 9.85, 16.3, 30., "", 3.39, 82.05, 0.864}, 
 {"PRT", "Europe", "Portugal", "2020-12-24", 387636., 4378., 3574.286, 6413., 
  70., 73., 38015.803, 429.354, 350.533, 628.929, 6.865, 7.159, 0.95, 505., 
  49.526, 2853., 279.796, "", "", "", "", 33645., 5.475398*^6, 536.977, 3.3, 
  40034., 3.926, 0.089, 11.2, "tests performed", "", "", "", "", "", "", "", 
  "", "", 63.89, 1.0196707*^7, 112.371, 46.2, 21.502, 14.924, 27936.896, 0.5, 
  127.842, 9.85, 16.3, 30., "", 3.39, 82.05, 0.864}, 
 {"PRT", "Europe", "Portugal", "2020-12-25", 391782., 4146., 3547.143, 6478., 
  65., 71.571, 38422.404, 406.602, 347.871, 635.303, 6.375, 7.019, 0.95, 
  504., 49.428, 2754., 270.087, "", "", "", "", 8804., 5.484202*^6, 537.841, 
  0.863, 35074., 3.44, 0.101, 9.9, "tests performed", "", "", "", "", "", "", 
  "", "", "", 63.89, 1.0196707*^7, 112.371, 46.2, 21.502, 14.924, 27936.896, 
  0.5, 127.842, 9.85, 16.3, 30., "", 3.39, 82.05, 0.864}, 
 {"PRT", "Europe", "Portugal", "2020-12-26", 392996., 1214., 3172.714, 6556., 
  78., 70.429, 38541.462, 119.058, 311.151, 642.953, 7.65, 6.907, 0.97, 513., 
  50.31, 2790., 273.618, "", "", "", "", 19922., 5.504124*^6, 539.794, 1.954, 
  33396., 3.275, 0.095, 10.5, "tests performed", "", "", "", "", "", "", "", 
  "", "", 63.89, 1.0196707*^7, 112.371, 46.2, 21.502, 14.924, 27936.896, 0.5, 
  127.842, 9.85, 16.3, 30., "", 3.39, 82.05, 0.864}, 
 {"PRT", "Europe", "Portugal", "2020-12-27", 394573., 1577., 2921.714, 6619., 
  63., 69.286, 38696.12, 154.658, 286.535, 649.131, 6.178, 6.795, 1.02, 504., 
  49.428, 2870., 281.463, "", "", 421.895, 41.376, 17441., 5.521565*^6, 
  541.505, 1.71, 33262., 3.262, 0.088, 11.4, "tests performed", 4963., 4963., 
  "", "", "", 0.05, 0.05, "", "", 63.89, 1.0196707*^7, 112.371, 46.2, 21.502, 
  14.924, 27936.896, 0.5, 127.842, 9.85, 16.3, 30., "", 3.39, 82.05, 0.864}, 
 {"PRT", "Europe", "Portugal", "2020-12-28", 396666., 2093., 2920.857, 6677., 
  58., 69.429, 38901.383, 205.262, 286.451, 654.819, 5.688, 6.809, 1.1, 503., 
  49.33, 2967., 290.976, "", "", "", "", 34088., 5.555653*^6, 544.848, 3.343, 
  32335., 3.171, 0.09, 11.1, "tests performed", 7754., 7754., "", 2791., 
  2791., 0.08, 0.08, "", 274., 63.89, 1.0196707*^7, 112.371, 46.2, 21.502, 
  14.924, 27936.896, 0.5, 127.842, 9.85, 16.3, 30., "", 3.39, 82.05, 0.864}, 
 {"PRT", "Europe", "Portugal", "2020-12-29", 400002., 3336., 3049.429, 6751., 
  74., 71., 39228.547, 327.164, 299.06, 662.076, 7.257, 6.963, 1.19, 486., 
  47.662, 2930., 287.348, "", "", "", "", 44884., 5.600537*^6, 549.25, 4.402, 
  31150., 3.055, 0.098, 10.2, "tests performed", 20368., 20368., "", 12614., 
  7702., 0.2, 0.2, "", 755., 63.89, 1.0196707*^7, 112.371, 46.2, 21.502, 
  14.924, 27936.896, 0.5, 127.842, 9.85, 16.3, 30., "", 3.39, 82.05, 0.864}, 
 {"PRT", "Europe", "Portugal", "2020-12-30", 406051., 6049., 3256.143, 6830., 
  79., 69.571, 39821.778, 593.231, 319.333, 669.824, 7.748, 6.823, 1.26, 
  487., 47.761, 2896., 284.013, "", "", "", "", 44546., 5.645083*^6, 553.618, 
  4.369, 29047., 2.849, 0.112, 8.9, "tests performed", 30543., 30543., "", 
  10175., 8527., 0.3, 0.3, "", 836., 63.89, 1.0196707*^7, 112.371, 46.2, 
  21.502, 14.924, 27936.896, 0.5, 127.842, 9.85, 16.3, 30., "", 3.39, 82.05, 
  0.864}, {"PRT", "Europe", "Portugal", "2020-12-31", 413678., 7627., 
  3720.286, 6906., 76., 70.429, 40569.764, 747.987, 364.852, 677.277, 7.453, 
  6.907, 1.3, 482., 47.27, 2840., 278.521, "", "", "", "", 36734., 
  5.681817*^6, 557.221, 3.603, 29488., 2.892, 0.126, 7.9, "tests performed", 
  32749., 32749., "", 2206., 6946., 0.32, 0.32, "", 681., 75., 1.0196707*^7, 
  112.371, 46.2, 21.502, 14.924, 27936.896, 0.5, 127.842, 9.85, 16.3, 30., 
  "", 3.39, 82.05, 0.864}, {"PRT", "Europe", "Portugal", "2021-01-01", 
  420629., 6951., 4121., 6972., 66., 70.571, 41251.455, 681.691, 404.15, 
  683.75, 6.473, 6.921, 1.3, 483., 47.368, 2806., 275.187, "", "", "", "", 
  13937., 5.695754*^6, 558.588, 1.367, 30222., 2.964, 0.136, 7.3, 
  "tests performed", 32749., 32749., "", 0., 5557., 0.32, 0.32, "", 545., 
  75., 1.0196707*^7, 112.371, 46.2, 21.502, 14.924, 27936.896, 0.5, 127.842, 
  9.85, 16.3, 30., "", 3.39, 82.05, 0.864}, {"PRT", "Europe", "Portugal", 
  "2021-01-02", 423870., 3241., 4410.571, 7045., 73., 69.857, 41569.303, 
  317.848, 432.549, 690.909, 7.159, 6.851, 1.29, 492., 48.251, 2858., 
  280.287, "", "", "", "", 32711., 5.728465*^6, 561.796, 3.208, 32049., 
  3.143, 0.138, 7.3, "tests performed", 32750., 32750., "", 1., 4631., 0.32, 
  0.32, "", 454., 75., 1.0196707*^7, 112.371, 46.2, 21.502, 14.924, 
  27936.896, 0.5, 127.842, 9.85, 16.3, 30., "", 3.39, 82.05, 0.864}, 
 {"PRT", "Europe", "Portugal", "2021-01-03", 427254., 3384., 4668.714, 7118., 
  73., 71.286, 41901.175, 331.872, 457.865, 698.069, 7.159, 6.991, 1.31, 
  500., 49.035, 3044., 298.528, "", "", 686.323, 67.308, 20866., 5.749331*^6, 
  563.842, 2.046, 32538., 3.191, 0.143, 7., "tests performed", 32750., 
  32750., "", 0., 3970., 0.32, 0.32, "", 389., 75., 1.0196707*^7, 112.371, 
  46.2, 21.502, 14.924, 27936.896, 0.5, 127.842, 9.85, 16.3, 30., "", 3.39, 
  82.05, 0.864}, {"PRT", "Europe", "Portugal", "2021-01-04", 431623., 4369., 
  4993.857, 7196., 78., 74.143, 42329.646, 428.472, 489.752, 705.718, 7.65, 
  7.271, 1.36, 510., 50.016, 3171., 310.983, "", "", "", "", 45075., 
  5.794406*^6, 568.262, 4.421, 34108., 3.345, 0.146, 6.8, "tests performed", 
  33670., 33670., "", 920., 3702., 0.33, 0.33, "", 363., 63.89, 1.0196707*^7, 
  112.371, 46.2, 21.502, 14.924, 27936.896, 0.5, 127.842, 9.85, 16.3, 30., 
  "", 3.39, 82.05, 0.864}, {"PRT", "Europe", "Portugal", "2021-01-05", 
  436579., 4956., 5225.286, 7286., 90., 76.429, 42815.685, 486.039, 512.448, 
  714.544, 8.826, 7.495, 1.4, 512., 50.212, 3260., 319.711, "", "", "", "", 
  55723., 5.850129*^6, 573.727, 5.465, 35656., 3.497, 0.147, 6.8, 
  "tests performed", 46433., 46433., "", 12763., 3724., 0.46, 0.46, "", 365., 
  63.89, 1.0196707*^7, 112.371, 46.2, 21.502, 14.924, 27936.896, 0.5, 
  127.842, 9.85, 16.3, 30., "", 3.39, 82.05, 0.864}, 
 {"PRT", "Europe", "Portugal", "2021-01-06", 446606., 10027., 5793.571, 
  7377., 91., 78.143, 43799.042, 983.357, 568.181, 723.469, 8.924, 7.664, 
  1.44, 513., 50.31, 3293., 322.947, "", "", "", "", 55788., 5.905917*^6, 
  579.198, 5.471, 37262., 3.654, 0.155, 6.4, "tests performed", 61454., 
  61454., "", 15021., 4416., 0.6, 0.6, "", 433., 63.89, 1.0196707*^7, 
  112.371, 46.2, 21.502, 14.924, 27936.896, 0.5, 127.842, 9.85, 16.3, 30., 
  "", 3.39, 82.05, 0.864}, {"PRT", "Europe", "Portugal", "2021-01-07", 
  456533., 9927., 6122.143, 7472., 95., 80.857, 44772.592, 973.55, 600.404, 
  732.786, 9.317, 7.93, 1.44, 514., 50.408, 3333., 326.87, "", "", "", "", 
  54836., 5.960753*^6, 584.576, 5.378, 39848., 3.908, 0.154, 6.5, 
  "tests performed", 71751., 71751., "", 10297., 5572., 0.7, 0.7, "", 546., 
  63.89, 1.0196707*^7, 112.371, 46.2, 21.502, 14.924, 27936.896, 0.5, 
  127.842, 9.85, 16.3, 30., "", 3.39, 82.05, 0.864}, 
 {"PRT", "Europe", "Portugal", "2021-01-08", 466709., 10176., 6582.857, 
  7590., 118., 88.286, 45770.561, 997.969, 645.587, 744.358, 11.572, 8.658, 
  1.42, 536., 52.566, 3451., 338.443, "", "", "", "", 56216., 6.016969*^6, 
  590.089, 5.513, 45888., 4.5, 0.143, 7., "tests performed", 74254., 74254., 
  "", 2503., 5929., 0.73, 0.73, "", 581., 63.89, 1.0196707*^7, 112.371, 46.2, 
  21.502, 14.924, 27936.896, 0.5, 127.842, 9.85, 16.3, 30., "", 3.39, 82.05, 
  0.864}, {"PRT", "Europe", "Portugal", "2021-01-09", 476187., 9478., 
  7473.857, 7701., 111., 93.714, 46700.077, 929.516, 732.968, 755.244, 
  10.886, 9.191, 1.4, 540., 52.958, 3555., 348.642, "", "", "", "", 43775., 
  6.060744*^6, 594.382, 4.293, 47468., 4.655, 0.157, 6.4, "tests performed", 
  74352., 74352., "", 98., 5943., 0.73, 0.73, "", 583., 75., 1.0196707*^7, 
  112.371, 46.2, 21.502, 14.924, 27936.896, 0.5, 127.842, 9.85, 16.3, 30., 
  "", 3.39, 82.05, 0.864}, {"PRT", "Europe", "Portugal", "2021-01-10", 
  483689., 7502., 8062.143, 7803., 102., 97.857, 47435.805, 735.728, 790.661, 
  765.247, 10.003, 9.597, 1.36, 558., 54.724, 3770., 369.727, "", "", 
  803.186, 78.769, 24980., 6.085724*^6, 596.832, 2.45, 48056., 4.713, 0.168, 
  6., "tests performed", 74392., 74392., "", 40., 5949., 0.73, 0.73, "", 
  583., 75., 1.0196707*^7, 112.371, 46.2, 21.502, 14.924, 27936.896, 0.5, 
  127.842, 9.85, 16.3, 30., "", 3.39, 82.05, 0.864}, 
 {"PRT", "Europe", "Portugal", "2021-01-11", 489293., 5604., 8238.571, 7925., 
  122., 104.143, 47985.394, 549.589, 807.964, 777.212, 11.965, 10.213, 1.33, 
  567., 55.606, 3983., 390.616, "", "", "", "", 47696., 6.13342*^6, 601.51, 
  4.678, 48431., 4.75, 0.17, 5.9, "tests performed", 75280., 75280., "", 
  888., 5944., 0.74, 0.74, "", 583., 63.89, 1.0196707*^7, 112.371, 46.2, 
  21.502, 14.924, 27936.896, 0.5, 127.842, 9.85, 16.3, 30., "", 3.39, 82.05, 
  0.864}, {"PRT", "Europe", "Portugal", "2021-01-12", 496552., 7259., 
  8567.571, 8080., 155., 113.429, 48697.29, 711.896, 840.229, 792.413, 
  15.201, 11.124, 1.3, 599., 58.744, 4043., 396.501, "", "", "", "", 58243., 
  6.191663*^6, 607.222, 5.712, 48791., 4.785, 0.176, 5.7, "tests performed", 
  86162., 86162., "", 10882., 5676., 0.84, 0.84, "", 557., 63.89, 
  1.0196707*^7, 112.371, 46.2, 21.502, 14.924, 27936.896, 0.5, 127.842, 9.85, 
  16.3, 30., "", 3.39, 82.05, 0.864}, {"PRT", "Europe", "Portugal", 
  "2021-01-13", 507108., 10556., 8643.143, 8236., 156., 122.714, 49732.526, 
  1035.236, 847.641, 807.712, 15.299, 12.035, 1.28, 596., 58.45, 4240., 
  415.821, "", "", "", "", 58861., 6.250524*^6, 612.994, 5.773, 49230., 
  4.828, 0.176, 5.7, "tests performed", 99961., 99961., "", 13799., 5501., 
  0.98, 0.98, "", 539., 63.89, 1.0196707*^7, 112.371, 46.2, 21.502, 14.924, 
  27936.896, 0.5, 127.842, 9.85, 16.3, 30., "", 3.39, 82.05, 0.864}, 
 {"PRT", "Europe", "Portugal", "2021-01-14", 517806., 10698., 8753.286, 
  8384., 148., 130.286, 50781.689, 1049.162, 858.442, 822.226, 14.514, 
  12.777, 1.27, 611., 59.921, 4368., 428.374, "", "", "", "", 60144., 
  6.310668*^6, 618.893, 5.898, 49988., 4.902, 0.175, 5.7, "tests performed", 
  111111., 111111., "", 11150., 5623., 1.09, 1.09, "", 551., 63.89, 
  1.0196707*^7, 112.371, 46.2, 21.502, 14.924, 27936.896, 0.5, 127.842, 9.85, 
  16.3, 30., "", 3.39, 82.05, 0.864}, {"PRT", "Europe", "Portugal", 
  "2021-01-15", 528469., 10663., 8822.857, 8543., 159., 136.143, 51827.418, 
  1045.73, 865.265, 837.82, 15.593, 13.352, 1.27, 622., 61., 4560., 447.203, 
  "", "", "", "", 62507., 6.373175*^6, 625.023, 6.13, 50887., 4.991, 0.173, 
  5.8, "tests performed", 118597., 118597., "", 7486., 6335., 1.16, 1.16, "", 
  621., 65.74, 1.0196707*^7, 112.371, 46.2, 21.502, 14.924, 27936.896, 0.5, 
  127.842, 9.85, 16.3, 30., "", 3.39, 82.05, 0.864}, 
 {"PRT", "Europe", "Portugal", "2021-01-16", 539416., 10947., 9032.714, 
  8709., 166., 144., 52901., 1073.582, 885.846, 854.099, 16.28, 14.122, 1.27, 
  638., 62.569, 4653., 456.324, "", "", "", "", 50768., 6.423943*^6, 630.002, 
  4.979, 51886., 5.089, 0.174, 5.7, "tests performed", 120132., 120132., "", 
  1535., 6540., 1.18, 1.18, "", 641., 65.74, 1.0196707*^7, 112.371, 46.2, 
  21.502, 14.924, 27936.896, 0.5, 127.842, 9.85, 16.3, 30., "", 3.39, 82.05, 
  0.864}, {"PRT", "Europe", "Portugal", "2021-01-17", 549801., 10385., 
  9444.571, 8861., 152., 151.143, 53919.466, 1018.466, 926.237, 869.006, 
  14.907, 14.823, 1.27, 647., 63.452, 4889., 479.469, "", "", 888.357, 
  87.122, 31199., 6.455142*^6, 633.061, 3.06, 52774., 5.176, 0.179, 5.6, 
  "tests performed", 121300., 120139., 1161., 1168., 6701., 1.19, 1.18, 0.01, 
  657., 65.74, 1.0196707*^7, 112.371, 46.2, 21.502, 14.924, 27936.896, 0.5, 
  127.842, 9.85, 16.3, 30., "", 3.39, 82.05, 0.864}, 
 {"PRT", "Europe", "Portugal", "2021-01-18", 556503., 6702., 9601.429, 9028., 
  167., 157.571, 54576.737, 657.271, 941.621, 885.384, 16.378, 15.453, 1.26, 
  664., 65.119, 5165., 506.536, "", "", "", "", 53201., 6.508343*^6, 638.279, 
  5.217, 53560., 5.253, 0.179, 5.6, "tests performed", 124704., 122879., 
  1825., 3404., 7061., 1.22, 1.21, 0.02, 692., 65.74, 1.0196707*^7, 112.371, 
  46.2, 21.502, 14.924, 27936.896, 0.5, 127.842, 9.85, 16.3, 30., "", 3.39, 
  82.05, 0.864}, {"PRT", "Europe", "Portugal", "2021-01-19", 566958., 10455., 
  10058., 9246., 218., 166.571, 55602.068, 1025.331, 986.397, 906.763, 
  21.379, 16.336, 1.26, 670., 65.707, 5291., 518.893, "", "", "", "", 72116., 
  6.580459*^6, 645.351, 7.072, 55542., 5.447, 0.181, 5.5, "tests performed", 
  148434., 138991., 9443., 23730., 8896., 1.46, 1.36, 0.09, 872., 65.74, 
  1.0196707*^7, 112.371, 46.2, 21.502, 14.924, 27936.896, 0.5, 127.842, 9.85, 
  16.3, 30., "", 3.39, 82.05, 0.864}, {"PRT", "Europe", "Portugal", 
  "2021-01-20", 581605., 14647., 10642.429, 9465., 219., 175.571, 57038.513, 
  1436.444, 1043.712, 928.241, 21.478, 17.218, 1.24, 681., 66.786, 5493., 
  538.703, "", "", "", "", 75516., 6.655975*^6, 652.757, 7.406, 57922., 5.68, 
  0.184, 5.4, "tests performed", 177367., 158749., 18618., 28933., 11058., 
  1.74, 1.56, 0.18, 1084., 69.44, 1.0196707*^7, 112.371, 46.2, 21.502, 
  14.924, 27936.896, 0.5, 127.842, 9.85, 16.3, 30., "", 3.39, 82.05, 0.864}, 
 {"PRT", "Europe", "Portugal", "2021-01-21", 595149., 13544., 11049., 9686., 
  221., 186., 58366.784, 1328.272, 1083.585, 949.915, 21.674, 18.241, 1.22, 
  702., 68.846, 5630., 552.139, "", "", "", "", 70818., 6.726793*^6, 659.702, 
  6.945, 59446., 5.83, 0.186, 5.4, "tests performed", 210471., 186879., 
  23592., 33104., 14194., 2.06, 1.83, 0.23, 1392., 69.44, 1.0196707*^7, 
  112.371, 46.2, 21.502, 14.924, 27936.896, 0.5, 127.842, 9.85, 16.3, 30., 
  "", 3.39, 82.05, 0.864}, {"PRT", "Europe", "Portugal", "2021-01-22", 
  609136., 13987., 11523.857, 9920., 234., 196.714, 59738.502, 1371.717, 
  1130.155, 972.863, 22.949, 19.292, 1.21, 715., 70.121, 5779., 566.752, "", 
  "", "", "", 77057., 6.80385*^6, 667.26, 7.557, 61525., 6.034, 0.187, 5.3, 
  "tests performed", 236730., 210734., 25996., 26259., 16876., 2.32, 2.07, 
  0.25, 1655., 87.96, 1.0196707*^7, 112.371, 46.2, 21.502, 14.924, 27936.896, 
  0.5, 127.842, 9.85, 16.3, 30., "", 3.39, 82.05, 0.864}, 
 {"PRT", "Europe", "Portugal", "2021-01-23", 624469., 15333., 12150.429, 
  10194., 274., 212.143, 61242.223, 1503.721, 1191.603, 999.735, 26.871, 
  20.805, 1.19, 720., 70.611, 5922., 580.776, "", "", "", "", 63079., 
  6.866929*^6, 673.446, 6.186, 63284., 6.206, 0.192, 5.2, "tests performed", 
  251524., 221488., 30036., 14794., 18770., 2.47, 2.17, 0.29, 1841., 87.96, 
  1.0196707*^7, 112.371, 46.2, 21.502, 14.924, 27936.896, 0.5, 127.842, 9.85, 
  16.3, 30., "", 3.39, 82.05, 0.864}, {"PRT", "Europe", "Portugal", 
  "2021-01-24", 636190., 11721., 12341.286, 10469., 275., 229.714, 62391.711, 
  1149.489, 1210.321, 1026.704, 26.969, 22.528, 1.16, 742., 72.769, 6117., 
  599.9, "", "", 822.993, 80.712, 38321., 6.90525*^6, 677.204, 3.758, 64301., 
  6.306, 0.192, 5.2, "tests performed", 255699., 225146., 30553., 4175., 
  19200., 2.51, 2.21, 0.3, 1883., 87.96, 1.0196707*^7, 112.371, 46.2, 21.502, 
  14.924, 27936.896, 0.5, 127.842, 9.85, 16.3, 30., "", 3.39, 82.05, 0.864}, 
 {"PRT", "Europe", "Portugal", "2021-01-25", 643113., 6923., 12372.857, 
  10721., 252., 241.857, 63070.656, 678.945, 1213.417, 1051.418, 24.714, 
  23.719, 1.12, 767., 75.22, 6420., 629.615, "", "", "", "", 55558., 
  6.960808*^6, 682.653, 5.449, 64638., 6.339, 0.191, 5.2, "tests performed", 
  255699., 225146., 30553., 0., 18714., 2.51, 2.21, 0.3, 1835., 76.85, 
  1.0196707*^7, 112.371, 46.2, 21.502, 14.924, 27936.896, 0.5, 127.842, 9.85, 
  16.3, 30., "", 3.39, 82.05, 0.864}, {"PRT", "Europe", "Portugal", 
  "2021-01-26", 653878., 10765., 12417.143, 11012., 291., 252.286, 64126.389, 
  1055.733, 1217.76, 1079.956, 28.539, 24.742, 1.09, 765., 75.024, 6472., 
  634.715, "", "", "", "", 74608., 7.035416*^6, 689.969, 7.317, 64994., 
  6.374, 0.191, 5.2, "tests performed", 263499., 225146., 30553., 7800., 
  16438., 2.58, 2.21, 0.3, 1612., 76.85, 1.0196707*^7, 112.371, 46.2, 21.502, 
  14.924, 27936.896, 0.5, 127.842, 9.85, 16.3, 30., "", 3.39, 82.05, 0.864}, 
 {"PRT", "Europe", "Portugal", "2021-01-27", 668951., 15073., 12478., 11305., 
  293., 262.857, 65604.611, 1478.222, 1223.728, 1108.691, 28.735, 25.779, 
  1.06, 783., 76.789, 6603., 647.562, "", "", "", "", 71552., 7.106968*^6, 
  696.987, 7.017, 64428., 6.319, 0.194, 5.2, "tests performed", 278413., 
  225146., 30553., 14914., 14435., 2.73, 2.21, 0.3, 1416., 76.85, 
  1.0196707*^7, 112.371, 46.2, 21.502, 14.924, 27936.896, 0.5, 127.842, 9.85, 
  16.3, 30., "", 3.39, 82.05, 0.864}, {"PRT", "Europe", "Portugal", 
  "2021-01-28", 685383., 16432., 12890.571, 11608., 303., 274.571, 67216.112, 
  1611.501, 1264.19, 1138.407, 29.715, 26.927, 1.03, 782., 76.691, 6565., 
  643.835, "", "", "", "", 69769., 7.176737*^6, 703.829, 6.842, 64278., 
  6.304, 0.201, 5., "tests performed", 296004., 225146., 30553., 17591., 
  12219., 2.9, 2.21, 0.3, 1198., 76.85, 1.0196707*^7, 112.371, 46.2, 21.502, 
  14.924, 27936.896, 0.5, 127.842, 9.85, 16.3, 30., "", 3.39, 82.05, 0.864}, 
 {"PRT", "Europe", "Portugal", "2021-01-29", 698583., 13200., 12778.143, 
  11886., 278., 280.857, 68510.648, 1294.536, 1253.164, 1165.67, 27.264, 
  27.544, 0.98, 806., 79.045, 6627., 649.916, "", "", "", "", 68205., 
  7.244942*^6, 710.518, 6.689, 63013., 6.18, 0.203, 4.9, "tests performed", 
  315737., 225146., 30553., 19733., 11287., 3.1, 2.21, 0.3, 1107., 87.96, 
  1.0196707*^7, 112.371, 46.2, 21.502, 14.924, 27936.896, 0.5, 127.842, 9.85, 
  16.3, 30., "", 3.39, 82.05, 0.864}, {"PRT", "Europe", "Portugal", 
  "2021-01-30", 711018., 12435., 12364.143, 12179., 293., 283.571, 69730.159, 
  1219.511, 1212.562, 1194.405, 28.735, 27.81, 0.93, 843., 82.674, 6544., 
  641.776, "", "", "", "", 51500., 7.296442*^6, 715.568, 5.051, 61359., 
  6.018, 0.202, 5., "tests performed", 330233., 264772., 65461., 14496., 
  11244., 3.24, 2.6, 0.64, 1103., 87.96, 1.0196707*^7, 112.371, 46.2, 21.502, 
  14.924, 27936.896, 0.5, 127.842, 9.85, 16.3, 30., "", 3.39, 82.05, 0.864}, 
 {"PRT", "Europe", "Portugal", "2021-01-31", 720516., 9498., 12046.571, 
  12482., 303., 287.571, 70661.636, 931.477, 1181.418, 1224.121, 29.715, 
  28.202, 0.88, 858., 84.145, 6694., 656.486, "", "", 779.417, 76.438, 
  25623., 7.322065*^6, 718.081, 2.513, 59545., 5.84, 0.202, 4.9, 
  "tests performed", 336771., 268386., 68385., 6538., 11582., 3.3, 2.63, 
  0.67, 1136., 87.96, 1.0196707*^7, 112.371, 46.2, 21.502, 14.924, 27936.896, 
  0.5, 127.842, 9.85, 16.3, 30., "", 3.39, 82.05, 0.864}, 
 {"PRT", "Europe", "Portugal", "2021-02-01", 726321., 5805., 11886.857, 
  12757., 275., 290.857, 71230.938, 569.301, 1165.755, 1251.09, 26.969, 
  28.525, 0.82, 865., 84.831, 6869., 673.649, "", "", "", "", 47369., 
  7.369434*^6, 722.727, 4.646, 58375., 5.725, 0.204, 4.9, "tests performed", 
  338566., 269814., 68752., 1795., 11838., 3.32, 2.65, 0.67, 1161., 76.85, 
  1.0196707*^7, 112.371, 46.2, 21.502, 14.924, 27936.896, 0.5, 127.842, 9.85, 
  16.3, 30., "", 3.39, 82.05, 0.864}, {"PRT", "Europe", "Portugal", 
  "2021-02-02", 731861., 5540., 11140.429, 13017., 260., 286.429, 71774.25, 
  543.313, 1092.552, 1276.589, 25.498, 28.09, 0.76, 852., 83.556, 6775., 
  664.43, "", "", "", "", 57995., 7.427429*^6, 728.414, 5.688, 56002., 5.492, 
  0.199, 5., "tests performed", 342119., 271424., 70695., 3553., 11231., 
  3.36, 2.66, 0.69, 1101., 76.85, 1.0196707*^7, 112.371, 46.2, 21.502, 
  14.924, 27936.896, 0.5, 127.842, 9.85, 16.3, 30., "", 3.39, 82.05, 0.864}, 
 {"PRT", "Europe", "Portugal", "2021-02-03", 740944., 9083., 10284.714, 
  13257., 240., 278.857, 72665.028, 890.778, 1008.631, 1300.126, 23.537, 
  27.348, 0.71, 877., 86.008, 6684., 655.506, "", "", "", "", 53401., 
  7.48083*^6, 733.652, 5.237, 53409., 5.238, 0.193, 5.2, "tests performed", 
  350945., 275093., 75852., 8826., 10362., 3.44, 2.7, 0.74, 1016., 76.85, 
  1.0196707*^7, 112.371, 46.2, 21.502, 14.924, 27936.896, 0.5, 127.842, 9.85, 
  16.3, 30., "", 3.39, 82.05, 0.864}, {"PRT", "Europe", "Portugal", 
  "2021-02-04", 748858., 7914., 9067.857, 13482., 225., 267.714, 73441.161, 
  776.133, 889.293, 1322.192, 22.066, 26.255, 0.68, 863., 84.635, 6496., 
  637.068, "", "", "", "", 50384., 7.531214*^6, 738.593, 4.941, 50640., 
  4.966, 0.179, 5.6, "tests performed", 364211., 279236., 84975., 13266., 
  9744., 3.57, 2.74, 0.83, 956., 76.85, 1.0196707*^7, 112.371, 46.2, 21.502, 
  14.924, 27936.896, 0.5, 127.842, 9.85, 16.3, 30., "", 3.39, 82.05, 0.864}, 
 {"PRT", "Europe", "Portugal", "2021-02-05", 755774., 6916., 8170.143, 
  13740., 258., 264.857, 74119.419, 678.258, 801.253, 1347.494, 25.302, 
  25.975, 0.64, 904., 88.656, 6412., 628.83, "", "", "", "", 49625., 
  7.580839*^6, 743.46, 4.867, 47985., 4.706, 0.17, 5.9, "tests performed", 
  379378., 284462., 94916., 15167., 9092., 3.72, 2.79, 0.93, 892., 87.96, 
  1.0196707*^7, 112.371, 46.2, 21.502, 14.924, 27936.896, 0.5, 127.842, 9.85, 
  16.3, 30., "", 3.39, 82.05, 0.864}, {"PRT", "Europe", "Portugal", 
  "2021-02-06", 761906., 6132., 7269.714, 13954., 214., 253.571, 74720.79, 
  601.371, 712.947, 1368.481, 20.987, 24.868, 0.61, 891., 87.381, 6158., 
  603.92, "", "", "", "", 30356., 7.611195*^6, 746.437, 2.977, 44965., 4.41, 
  0.162, 6.2, "tests performed", 394088., 290302., 103786., 14710., 9122., 
  3.86, 2.85, 1.02, 895., 87.96, 1.0196707*^7, 112.371, 46.2, 21.502, 14.924, 
  27936.896, 0.5, 127.842, 9.85, 16.3, 30., "", 3.39, 82.05, 0.864}, 
 {"PRT", "Europe", "Portugal", "2021-02-07", 765414., 3508., 6414., 14158., 
  204., 239.429, 75064.822, 344.033, 629.027, 1388.487, 20.006, 23.481, 0.59, 
  865., 84.831, 6248., 612.747, "", "", 528.855, 51.865, 15085., 7.62628*^6, 
  747.916, 1.479, 43459., 4.262, 0.148, 6.8, "tests performed", 395904., 
  291378., 104526., 1816., 8448., 3.88, 2.86, 1.03, 829., 87.96, 
  1.0196707*^7, 112.371, 46.2, 21.502, 14.924, 27936.896, 0.5, 127.842, 9.85, 
  16.3, 30., "", 3.39, 82.05, 0.864}, {"PRT", "Europe", "Portugal", 
  "2021-02-08", 767919., 2505., 5942.571, 14354., 196., 228.143, 75310.49, 
  245.668, 582.793, 1407.709, 19.222, 22.374, 0.56, 877., 86.008, 6344., 
  622.162, "", "", "", "", 34923., 7.661203*^6, 751.341, 3.425, 41681., 
  4.088, 0.143, 7., "tests performed", 396371., 291758., 104613., 467., 
  8258., 3.89, 2.86, 1.03, 810., 76.85, 1.0196707*^7, 112.371, 46.2, 21.502, 
  14.924, 27936.896, 0.5, 127.842, 9.85, 16.3, 30., "", 3.39, 82.05, 0.864}, 
 {"PRT", "Europe", "Portugal", "2021-02-09", 770502., 2583., 5520.143, 
  14557., 203., 220., 75563.807, 253.317, 541.365, 1427.618, 19.908, 21.576, 
  0.53, 862., 84.537, 6070., 595.29, "", "", "", "", 38694., 7.699897*^6, 
  755.136, 3.795, 38924., 3.817, 0.142, 7.1, "tests performed", 400190., 
  294135., 106055., 3819., 8296., 3.92, 2.88, 1.04, 814., 76.85, 
  1.0196707*^7, 112.371, 46.2, 21.502, 14.924, 27936.896, 0.5, 127.842, 9.85, 
  16.3, 30., "", 3.39, 82.05, 0.864}, {"PRT", "Europe", "Portugal", 
  "2021-02-10", 774889., 4387., 4849.286, 14718., 161., 208.714, 75994.044, 
  430.237, 475.574, 1443.407, 15.789, 20.469, 0.51, 853., 83.654, 5829., 
  571.655, "", "", "", "", 37621., 7.737518*^6, 758.825, 3.69, 36670., 3.596, 
  0.132, 7.6, "tests performed", 415283., 298724., 116559., 15093., 9191., 
  4.07, 2.93, 1.14, 901., 76.85, 1.0196707*^7, 112.371, 46.2, 21.502, 14.924, 
  27936.896, 0.5, 127.842, 9.85, 16.3, 30., "", 3.39, 82.05, 0.864}, 
 {"PRT", "Europe", "Portugal", "2021-02-11", 778369., 3480., 4215.857, 
  14885., 167., 200.429, 76335.331, 341.287, 413.453, 1459.785, 16.378, 
  19.656, 0.49, 836., 81.987, 5570., 546.255, "", "", "", "", 37347., 
  7.774865*^6, 762.488, 3.663, 34807., 3.414, 0.121, 8.3, "tests performed", 
  436220., 303142., 133078., 20937., 10287., 4.28, 2.97, 1.31, 1009., 76.85, 
  1.0196707*^7, 112.371, 46.2, 21.502, 14.924, 27936.896, 0.5, 127.842, 9.85, 
  16.3, 30., "", 3.39, 82.05, 0.864}, {"PRT", "Europe", "Portugal", 
  "2021-02-12", 781223., 2854., 3635.571, 15034., 149., 184.857, 76615.225, 
  279.894, 356.544, 1474.398, 14.613, 18.129, 0.48, 846., 82.968, 5230., 
  512.911, "", "", "", "", 38752., 7.813617*^6, 766.288, 3.8, 33254., 3.261, 
  0.109, 9.1, "tests performed", 468319., 310715., 157604., 32099., 12706., 
  4.59, 3.05, 1.55, 1246., 87.96, 1.0196707*^7, 112.371, 46.2, 21.502, 
  14.924, 27936.896, 0.5, 127.842, 9.85, 16.3, 30., "", 3.39, 82.05, 0.864}, 
 {"PRT", "Europe", "Portugal", "2021-02-13", 784079., 2856., 3167.571, 
  15183., 149., 175.571, 76895.315, 280.09, 310.647, 1489.01, 14.613, 17.218, 
  0.48, 803., 78.751, 4850., 475.644, "", "", "", "", 21483., 7.8351*^6, 
  768.395, 2.107, 31986., 3.137, 0.099, 10.1, "tests performed", 505371., 
  320677., 184694., 37052., 15898., 4.96, 3.14, 1.81, 1559., 87.96, 
  1.0196707*^7, 112.371, 46.2, 21.502, 14.924, 27936.896, 0.5, 127.842, 9.85, 
  16.3, 30., "", 3.39, 82.05, 0.864}, {"PRT", "Europe", "Portugal", 
  "2021-02-14", 785756., 1677., 2906., 15321., 138., 166.143, 77059.78, 
  164.465, 284.994, 1502.544, 13.534, 16.294, 0.48, 795., 77.966, 4826., 
  473.29, "", "", 421.895, 41.376, 12100., 7.8472*^6, 769.582, 1.187, 31560., 
  3.095, 0.092, 10.9, "tests performed", 523349., 328819., 194530., 17978., 
  18206., 5.13, 3.22, 1.91, 1785., 87.96, 1.0196707*^7, 112.371, 46.2, 
  21.502, 14.924, 27936.896, 0.5, 127.842, 9.85, 16.3, 30., "", 3.39, 82.05, 
  0.864}, {"PRT", "Europe", "Portugal", "2021-02-15", 787059., 1303., 
  2734.286, 15411., 90., 151., 77187.567, 127.786, 268.154, 1511.37, 8.826, 
  14.809, 0.48, 784., 76.888, 4832., 473.878, "", "", "", "", 33135., 
  7.880335*^6, 772.831, 3.25, 31305., 3.07, 0.087, 11.4, "tests performed", 
  558781., 350971., 207810., 35432., 23201., 5.48, 3.44, 2.04, 2275., 76.85, 
  1.0196707*^7, 112.371, 46.2, 21.502, 14.924, 27936.896, 0.5, 127.842, 9.85, 
  16.3, 30., "", 3.39, 82.05, 0.864}, {"PRT", "Europe", "Portugal", 
  "2021-02-16", 788561., 1502., 2579.857, 15522., 111., 137.857, 77334.869, 
  147.302, 253.009, 1522.256, 10.886, 13.52, 0.47, 752., 73.749, 4482., 
  439.554, "", "", "", "", 32083., 7.912418*^6, 775.978, 3.146, 30360., 
  2.977, 0.085, 11.8, "tests performed", 569546., 356150., 213396., 10765., 
  24194., 5.59, 3.49, 2.09, 2373., 76.85, 1.0196707*^7, 112.371, 46.2, 
  21.502, 14.924, 27936.896, 0.5, 127.842, 9.85, 16.3, 30., "", 3.39, 82.05, 
  0.864}, {"PRT", "Europe", "Portugal", "2021-02-17", 790885., 2324., 
  2285.143, 15649., 127., 133., 77562.786, 227.917, 224.106, 1534.711, 
  12.455, 13.043, 0.47, 719., 70.513, 4137., 405.719, "", "", "", "", 34354., 
  7.946772*^6, 779.347, 3.369, 29893., 2.932, 0.076, 13.1, "tests performed", 
  586091., 366663., 219428., 16545., 24401., 5.75, 3.6, 2.15, 2393., 76.85, 
  1.0196707*^7, 112.371, 46.2, 21.502, 14.924, 27936.896, 0.5, 127.842, 9.85, 
  16.3, 30., "", 3.39, 82.05, 0.864}, {"PRT", "Europe", "Portugal", 
  "2021-02-18", 792829., 1944., 2065.714, 15754., 105., 124.143, 77753.435, 
  190.65, 202.586, 1545.009, 10.297, 12.175, 0.47, 688., 67.473, 3819., 
  374.533, "", "", "", "", 33985., 7.980757*^6, 782.68, 3.333, 29413., 2.885, 
  0.07, 14.2, "tests performed", 608462., 381081., 227381., 22371., 24606., 
  5.97, 3.74, 2.23, 2413., 76.85, 1.0196707*^7, 112.371, 46.2, 21.502, 
  14.924, 27936.896, 0.5, 127.842, 9.85, 16.3, 30., "", 3.39, 82.05, 0.864}, 
 {"PRT", "Europe", "Portugal", "2021-02-19", 794769., 1940., 1935.143, 
  15821., 67., 112.429, 77943.693, 190.258, 189.781, 1551.579, 6.571, 11.026, 
  0.48, 669., 65.609, 3584., 351.486, "", "", "", "", 33887., 8.014644*^6, 
  786.003, 3.323, 28718., 2.816, 0.067, 14.8, "tests performed", 648396., 
  408311., 240085., 39934., 25725., 6.36, 4., 2.35, 2523., 87.96, 
  1.0196707*^7, 112.371, 46.2, 21.502, 14.924, 27936.896, 0.5, 127.842, 9.85, 
  16.3, 30., "", 3.39, 82.05, 0.864}, {"PRT", "Europe", "Portugal", 
  "2021-02-20", 796339., 1570., 1751.429, 15897., 76., 102., 78097.664, 
  153.971, 171.764, 1559.033, 7.453, 10.003, 0.48, 656., 64.334, 3284., 
  322.065, "", "", "", "", 21848., 8.036492*^6, 788.146, 2.143, 28770., 
  2.821, 0.061, 16.4, "tests performed", 686171., 433132., 253039., 37775., 
  25829., 6.73, 4.25, 2.48, 2533., 87.96, 1.0196707*^7, 112.371, 46.2, 
  21.502, 14.924, 27936.896, 0.5, 127.842, 9.85, 16.3, 30., "", 3.39, 82.05, 
  0.864}, {"PRT", "Europe", "Portugal", "2021-02-21", 797525., 1186., 
  1681.286, 15962., 65., 91.571, 78213.976, 116.312, 164.885, 1565.407, 
  6.375, 8.98, 0.49, 656., 64.334, 3284., 322.065, "", "", 269.379, 26.418, 
  10854., 8.047346*^6, 789.21, 1.064, 28592., 2.804, 0.059, 17., 
  "tests performed", 705213., 448670., 256543., 19042., 25981., 6.92, 4.4, 
  2.52, 2548., 87.96, 1.0196707*^7, 112.371, 46.2, 21.502, 14.924, 27936.896, 
  0.5, 127.842, 9.85, 16.3, 30., "", 3.39, 82.05, 0.864}, 
 {"PRT", "Europe", "Portugal", "2021-02-22", 798074., 549., 1573.571, 16023., 
  61., 87.429, 78267.817, 53.841, 154.322, 1571.39, 5.982, 8.574, 0.49, 627., 
  61.49, 3322., 325.791, "", "", "", "", 31296., 8.078642*^6, 792.28, 3.069, 
  28330., 2.778, 0.056, 18., "tests performed", 715528., 456615., 258913., 
  10315., 22392., 7.02, 4.48, 2.54, 2196., 76.85, 1.0196707*^7, 112.371, 
  46.2, 21.502, 14.924, 27936.896, 0.5, 127.842, 9.85, 16.3, 30., "", 3.39, 
  82.05, 0.864}, {"PRT", "Europe", "Portugal", "2021-02-23", 799106., 1032., 
  1506.429, 16086., 63., 80.571, 78369.026, 101.209, 147.737, 1577.568, 
  6.178, 7.902, 0.49, 597., 58.548, 3012., 295.389, "", "", "", "", 31577., 
  8.110219*^6, 795.376, 3.097, 28257., 2.771, 0.053, 18.8, "tests performed", 
  729568., 468931., 260637., 14040., 22860., 7.15, 4.6, 2.56, 2242., 76.85, 
  1.0196707*^7, 112.371, 46.2, 21.502, 14.924, 27936.896, 0.5, 127.842, 9.85, 
  16.3, 30., "", 3.39, 82.05, 0.864}, {"PRT", "Europe", "Portugal", 
  "2021-02-24", 800586., 1480., 1385.857, 16136., 50., 69.571, 78514.171, 
  145.145, 135.912, 1582.472, 4.904, 6.823, 0.5, 567., 55.606, 2767., 
  271.362, "", "", "", "", 31235., 8.141454*^6, 798.44, 3.063, 27812., 2.728, 
  0.05, 20.1, "tests performed", 755988., 493130., 262858., 26420., 24271., 
  7.41, 4.84, 2.58, 2380., 76.85, 1.0196707*^7, 112.371, 46.2, 21.502, 
  14.924, 27936.896, 0.5, 127.842, 9.85, 16.3, 30., "", 3.39, 82.05, 0.864}, 
 {"PRT", "Europe", "Portugal", "2021-02-25", 801746., 1160., 1273.857, 
  16185., 49., 61.571, 78627.934, 113.762, 124.928, 1587.277, 4.805, 6.038, 
  0.5, 536., 52.566, 2613., 256.259, "", "", "", "", 30974., 8.172428*^6, 
  801.477, 3.038, 27382., 2.685, 0.047, 21.5, "tests performed", 787588., 
  521241., 266347., 31600., 25589., 7.72, 5.11, 2.61, 2510., 76.85, 
  1.0196707*^7, 112.371, 46.2, 21.502, 14.924, 27936.896, 0.5, 127.842, 9.85, 
  16.3, 30., "", 3.39, 82.05, 0.864}, {"PRT", "Europe", "Portugal", 
  "2021-02-26", 802773., 1027., 1143.429, 16243., 58., 60.286, 78728.652, 
  100.719, 112.137, 1592.965, 5.688, 5.912, 0.51, 522., 51.193, 2404., 
  235.762, "", "", "", "", 32910., 8.205338*^6, 804.705, 3.228, 27242., 
  2.672, 0.042, 23.8, "tests performed", 832276., 562837., 269439., 44688., 
  26269., 8.16, 5.52, 2.64, 2576., 87.96, 1.0196707*^7, 112.371, 46.2, 
  21.502, 14.924, 27936.896, 0.5, 127.842, 9.85, 16.3, 30., "", 3.39, 82.05, 
  0.864}, {"PRT", "Europe", "Portugal", "2021-02-27", 803844., 1071., 
  1072.143, 16276., 33., 54.143, 78833.686, 105.034, 105.146, 1596.202, 
  3.236, 5.31, 0.53, 492., 48.251, 2180., 213.795, "", "", "", "", 20380., 
  8.225718*^6, 806.703, 1.999, 27032., 2.651, 0.04, 25.2, "tests performed", 
  873158., 598263., 274895., 40882., 26712., 8.56, 5.87, 2.7, 2620., 87.96, 
  1.0196707*^7, 112.371, 46.2, 21.502, 14.924, 27936.896, 0.5, 127.842, 9.85, 
  16.3, 30., "", 3.39, 82.05, 0.864}, {"PRT", "Europe", "Portugal", 
  "2021-02-28", 804562., 718., 1005.286, 16317., 41., 50.714, 78904.101, 
  70.415, 98.589, 1600.223, 4.021, 4.974, 0.54, 484., 47.466, 2165., 212.323, 
  "", "", 175.295, 17.191, 11439., 8.237157*^6, 807.825, 1.122, 27116., 
  2.659, 0.037, 27., "tests performed", 897193., 621013., 276180., 24035., 
  27426., 8.8, 6.09, 2.71, 2690., 87.96, 1.0196707*^7, 112.371, 46.2, 21.502, 
  14.924, 27936.896, 0.5, 127.842, 9.85, 16.3, 30., "", 3.39, 82.05, 0.864}, 
 {"PRT", "Europe", "Portugal", "2021-03-01", 804956., 394., 983.143, 16351., 
  34., 46.857, 78942.741, 38.64, 96.418, 1603.557, 3.334, 4.595, 0.56, 469., 
  45.995, 2167., 212.52, "", "", "", "", 26639., 8.263796*^6, 810.438, 2.613, 
  26451., 2.594, 0.037, 26.9, "tests performed", 911719., 631509., 280202., 
  14526., 28027., 8.94, 6.19, 2.75, 2749., 76.85, 1.0196707*^7, 112.371, 
  46.2, 21.502, 14.924, 27936.896, 0.5, 127.842, 9.85, 16.3, 30., "", 3.39, 
  82.05, 0.864}, {"PRT", "Europe", "Portugal", "2021-03-02", 805647., 691., 
  934.429, 16389., 38., 43.286, 79010.508, 67.767, 91.64, 1607.284, 3.727, 
  4.245, 0.57, 446., 43.74, 1997., 195.848, "", "", "", "", 29735., 
  8.293531*^6, 813.354, 2.916, 26187., 2.568, 0.036, 28., "tests performed", 
  927877., 646317., 281552., 16158., 28330., 9.1, 6.34, 2.76, 2778., 76.85, 
  1.0196707*^7, 112.371, 46.2, 21.502, 14.924, 27936.896, 0.5, 127.842, 9.85, 
  16.3, 30., "", 3.39, 82.05, 0.864}, {"PRT", "Europe", "Portugal", 
  "2021-03-03", 806626., 979., 862.857, 16430., 41., 42., 79106.519, 96.011, 
  84.621, 1611.305, 4.021, 4.119, 0.59, 415., 40.699, 1827., 179.175, "", "", 
  "", "", 29388., 8.322919*^6, 816.236, 2.882, 25924., 2.542, 0.033, 30., 
  "tests performed", 943599., 660374., 283217., 15722., 26802., 9.25, 6.48, 
  2.78, 2628., 76.85, 1.0196707*^7, 112.371, 46.2, 21.502, 14.924, 27936.896, 
  0.5, 127.842, 9.85, 16.3, 30., "", 3.39, 82.05, 0.864}, 
 {"PRT", "Europe", "Portugal", "2021-03-04", 807456., 830., 815.714, 16458., 
  28., 39., 79187.918, 81.399, 79.998, 1614.05, 2.746, 3.825, 0.61, 399., 
  39.13, 1708., 167.505, "", "", "", "", 28081., 8.351*^6, 818.99, 2.754, 
  25510., 2.502, 0.032, 31.3, "tests performed", 971901., 683643., 288250., 
  28302., 26330., 9.53, 6.7, 2.83, 2582., 76.85, 1.0196707*^7, 112.371, 46.2, 
  21.502, 14.924, 27936.896, 0.5, 127.842, 9.85, 16.3, 30., "", 3.39, 82.05, 
  0.864}, {"PRT", "Europe", "Portugal", "2021-03-05", 808405., 949., 804.571, 
  16486., 28., 34.714, 79280.987, 93.069, 78.905, 1616.796, 2.746, 3.404, 
  0.64, 383., 37.561, 1583., 155.246, "", "", "", "", 28636., 8.379636*^6, 
  821.798, 2.808, 24900., 2.442, 0.032, 30.9, "tests performed", 1.014951*^6, 
  720884., 294059., 43050., 26096., 9.95, 7.07, 2.88, 2559., 87.96, 
  1.0196707*^7, 112.371, 46.2, 21.502, 14.924, 27936.896, 0.5, 127.842, 9.85, 
  16.3, 30., "", 3.39, 82.05, 0.864}, {"PRT", "Europe", "Portugal", 
  "2021-03-06", 809412., 1007., 795.429, 16512., 26., 33.714, 79379.745, 
  98.757, 78.008, 1619.346, 2.55, 3.306, 0.66, 363., 35.6, 1416., 138.868, 
  "", "", "", "", 19891., 8.399527*^6, 823.749, 1.951, 24830., 2.435, 0.032, 
  31.2, "tests performed", 1.0548*^6, 752126., 302666., 39849., 25949., 
  10.34, 7.38, 2.97, 2545., 87.96, 1.0196707*^7, 112.371, 46.2, 21.502, 
  14.924, 27936.896, 0.5, 127.842, 9.85, 16.3, 30., "", 3.39, 82.05, 0.864}, 
 {"PRT", "Europe", "Portugal", "2021-03-07", 810094., 682., 790.286, 16540., 
  28., 31.857, 79446.629, 66.884, 77.504, 1622.092, 2.746, 3.124, 0.66, 354., 
  34.717, 1414., 138.672, "", "", 134.69, 13.209, 9396., 8.408923*^6, 824.67, 
  0.921, 24538., 2.406, 0.032, 31., "tests performed", 1.071957*^6, 765130., 
  306819., 17157., 24966., 10.51, 7.5, 3.01, 2448., 87.96, 1.0196707*^7, 
  112.371, 46.2, 21.502, 14.924, 27936.896, 0.5, 127.842, 9.85, 16.3, 30., 
  "", 3.39, 82.05, 0.864}, {"PRT", "Europe", "Portugal", "2021-03-08", 
  810459., 365., 786.143, 16565., 25., 30.571, 79482.425, 35.796, 77.098, 
  1624.544, 2.452, 2.998, 0.67, 342., 33.54, 1403., 137.593, "", "", "", "", 
  25303., 8.434226*^6, 827.152, 2.481, 24347., 2.388, 0.032, 31., 
  "tests performed", 1.082338*^6, 769871., 312445., 10381., 24374., 10.61, 
  7.55, 3.06, 2390., 76.85, 1.0196707*^7, 112.371, 46.2, 21.502, 14.924, 
  27936.896, 0.5, 127.842, 9.85, 16.3, 30., "", 3.39, 82.05, 0.864}, 
 {"PRT", "Europe", "Portugal", "2021-03-09", 811306., 847., 808.429, 16595., 
  30., 29.429, 79565.491, 83.066, 79.283, 1627.486, 2.942, 2.886, 0.67, 312., 
  30.598, 1278., 125.335, "", "", "", "", 24513., 8.458739*^6, 829.556, 
  2.404, 23601., 2.315, 0.034, 29.2, "tests performed", 1.093329*^6, 778684., 
  314623., 10991., 23636., 10.72, 7.64, 3.09, 2318., 76.85, 1.0196707*^7, 
  112.371, 46.2, 21.502, 14.924, 27936.896, 0.5, 127.842, 9.85, 16.3, 30., 
  "", 3.39, 82.05, 0.864}, {"PRT", "Europe", "Portugal", "2021-03-10", 
  811948., 642., 760.286, 16617., 22., 26.714, 79628.453, 62.962, 74.562, 
  1629.644, 2.158, 2.62, 0.65, 283., 27.754, 1201., 117.783, "", "", "", "", 
  26627., 8.485366*^6, 832.167, 2.611, 23207., 2.276, 0.033, 30.5, 
  "tests performed", 1.104323*^6, 787772., 316529., 10994., 22961., 10.83, 
  7.73, 3.1, 2252., 76.85, 1.0196707*^7, 112.371, 46.2, 21.502, 14.924, 
  27936.896, 0.5, 127.842, 9.85, 16.3, 30., "", 3.39, 82.05, 0.864}, 
 {"PRT", "Europe", "Portugal", "2021-03-11", 812575., 627., 731.286, 16635., 
  18., 25.286, 79689.943, 61.49, 71.718, 1631.409, 1.765, 2.48, 0.65, 273., 
  26.773, 1102., 108.074, "", "", "", "", 24313., 8.509679*^6, 834.552, 
  2.384, 22668., 2.223, 0.032, 31., "tests performed", 1.128001*^6, 802452., 
  325527., 23678., 22300., 11.06, 7.87, 3.19, 2187., 76.85, 1.0196707*^7, 
  112.371, 46.2, 21.502, 14.924, 27936.896, 0.5, 127.842, 9.85, 16.3, 30., 
  "", 3.39, 82.05, 0.864}, {"PRT", "Europe", "Portugal", "2021-03-12", 
  813152., 577., 678.143, 16650., 15., 23.429, 79746.53, 56.587, 66.506, 
  1632.88, 1.471, 2.298, 0.66, 266., 26.087, 1046., 102.582, "", "", "", "", 
  27281., 8.53696*^6, 837.227, 2.675, 22475., 2.204, 0.03, 33.1, 
  "tests performed", 1.163123*^6, 823271., 339830., 35122., 21167., 11.41, 
  8.07, 3.33, 2076., 87.96, 1.0196707*^7, 112.371, 46.2, 21.502, 14.924, 
  27936.896, 0.5, 127.842, 9.85, 16.3, 30., "", 3.39, 82.05, 0.864}, 
 {"PRT", "Europe", "Portugal", "2021-03-13", 813716., 564., 614.857, 16669., 
  19., 22.429, 79801.842, 55.312, 60.3, 1634.743, 1.863, 2.2, 0.67, 253., 
  24.812, 980., 96.109, "", "", "", "", 21016., 8.557976*^6, 839.288, 2.061, 
  22636., 2.22, 0.027, 36.8, "tests performed", 1.196813*^6, 843489., 
  353302., 33690., 20288., 11.74, 8.27, 3.46, 1990., 87.96, 1.0196707*^7, 
  112.371, 46.2, 21.502, 14.924, 27936.896, 0.5, 127.842, 9.85, 16.3, 30., 
  "", 3.39, 82.05, 0.864}, {"PRT", "Europe", "Portugal", "2021-03-14", 
  814257., 541., 594.714, 16684., 15., 20.571, 79854.898, 53.056, 58.324, 
  1636.215, 1.471, 2.017, 0.69, 242., 23.733, 976., 95.717, "", "", 102.008, 
  10.004, 9709., 8.567685*^6, 840.24, 0.952, 22680., 2.224, 0.026, 38.1, 
  "tests performed", 1.213111*^6, 854422., 358667., 16298., 20165., 11.9, 
  8.38, 3.52, 1978., 87.96, 1.0196707*^7, 112.371, 46.2, 21.502, 14.924, 
  27936.896, 0.5, 127.842, 9.85, 16.3, 30., "", 3.39, 82.05, 0.864}, 
 {"PRT", "Europe", "Portugal", "2021-03-15", 814513., 256., 579.143, 16694., 
  10., 18.429, 79880.004, 25.106, 56.797, 1637.195, 0.981, 1.807, 0.7, 231., 
  22.654, 996., 97.679, "", "", "", "", 26427., 8.594112*^6, 842.832, 2.592, 
  22841., 2.24, 0.025, 39.4, "tests performed", 1.229385*^6, 865097., 
  364266., 16274., 21007., 12.06, 8.48, 3.57, 2060., 69.44, 1.0196707*^7, 
  112.371, 46.2, 21.502, 14.924, 27936.896, 0.5, 127.842, 9.85, 16.3, 30., 
  "", 3.39, 82.05, 0.864}, {"PRT", "Europe", "Portugal", "2021-03-16", 
  814897., 384., 513., 16707., 13., 16., 79917.664, 37.659, 50.31, 1638.47, 
  1.275, 1.569, 0.7, 213., 20.889, 955., 93.658, "", "", "", "", 41394., 
  8.635506*^6, 846.892, 4.06, 25252., 2.476, 0.02, 49.2, "tests performed", 
  1.254356*^6, 887053., 367281., 24971., 23004., 12.3, 8.7, 3.6, 2256., 
  69.44, 1.0196707*^7, 112.371, 46.2, 21.502, 14.924, 27936.896, 0.5, 
  127.842, 9.85, 16.3, 30., "", 3.39, 82.05, 0.864}, 
 {"PRT", "Europe", "Portugal", "2021-03-17", 815570., 673., 517.429, 16722., 
  15., 15., 79983.665, 66.002, 50.745, 1639.941, 1.471, 1.471, 0.72, 205., 
  20.105, 856., 83.949, "", "", "", "", 48102., 8.683608*^6, 851.609, 4.717, 
  28320., 2.777, 0.018, 54.7, "tests performed", 1.261861*^6, 888611., 
  373228., 7505., 22505., 12.38, 8.71, 3.66, 2207., 69.44, 1.0196707*^7, 
  112.371, 46.2, 21.502, 14.924, 27936.896, 0.5, 127.842, 9.85, 16.3, 30., 
  "", 3.39, 82.05, 0.864}, {"PRT", "Europe", "Portugal", "2021-03-18", 
  816055., 485., 497.143, 16743., 21., 15.429, 80031.23, 47.564, 48.755, 
  1642.001, 2.059, 1.513, 0.74, 187., 18.339, 828., 81.203, "", "", "", "", 
  52896., 8.736504*^6, 856.797, 5.188, 32404., 3.178, 0.015, 65.2, 
  "tests performed", 1.296306*^6, 901159., 395125., 34445., 24044., 12.71, 
  8.84, 3.88, 2358., 69.44, 1.0196707*^7, 112.371, 46.2, 21.502, 14.924, 
  27936.896, 0.5, 127.842, 9.85, 16.3, 30., "", 3.39, 82.05, 0.864}, 
 {"PRT", "Europe", "Portugal", "2021-03-19", 816623., 568., 495.857, 16754., 
  11., 14.857, 80086.934, 55.704, 48.629, 1643.079, 1.079, 1.457, 0.75, 182., 
  17.849, 789., 77.378, "", "", "", "", 53485., 8.789989*^6, 862.042, 5.245, 
  36147., 3.545, 0.014, 72.9, "tests performed", 1.341579*^6, 913079., 
  428478., 45273., 25494., 13.16, 8.95, 4.2, 2500., 80.56, 1.0196707*^7, 
  112.371, 46.2, 21.502, 14.924, 27936.896, 0.5, 127.842, 9.85, 16.3, 30., 
  "", 3.39, 82.05, 0.864}, {"PRT", "Europe", "Portugal", "2021-03-20", 
  817080., 457., 480.571, 16762., 8., 13.286, 80131.752, 44.818, 47.13, 
  1643.864, 0.785, 1.303, 0.77, 170., 16.672, 744., 72.965, "", "", "", "", 
  33514., 8.823503*^6, 865.329, 3.287, 37932., 3.72, 0.013, 78.9, 
  "tests performed", 1.386436*^6, 929961., 456453., 44857., 27089., 13.6, 
  9.12, 4.48, 2657., 80.56, 1.0196707*^7, 112.371, 46.2, 21.502, 14.924, 
  27936.896, 0.5, 127.842, 9.85, 16.3, 30., "", 3.39, 82.05, 0.864}, 
 {"PRT", "Europe", "Portugal", "2021-03-21", 817530., 450., 467.571, 16768., 
  6., 12., 80175.884, 44.132, 45.855, 1644.452, 0.588, 1.177, 0.79, 170., 
  16.672, 765., 75.024, "", "", 105.969, 10.392, 10254., 8.833757*^6, 
  866.334, 1.006, 38010., 3.728, 0.012, 81.3, "tests performed", 1.409501*^6, 
  940116., 469363., 23065., 28056., 13.82, 9.22, 4.6, 2751., 80.56, 
  1.0196707*^7, 112.371, 46.2, 21.502, 14.924, 27936.896, 0.5, 127.842, 9.85, 
  16.3, 30., "", 3.39, 82.05, 0.864}, {"PRT", "Europe", "Portugal", 
  "2021-03-22", 817778., 248., 466.429, 16784., 16., 12.857, 80200.206, 
  24.322, 45.743, 1646.022, 1.569, 1.261, 0.8, 165., 16.182, 771., 75.613, 
  "", "", "", "", 30283., 8.86404*^6, 869.304, 2.97, 38561., 3.782, 0.012, 
  82.7, "tests performed", 1.422096*^6, 947177., 474897., 12595., 27530., 
  13.95, 9.29, 4.66, 2700., 69.44, 1.0196707*^7, 112.371, 46.2, 21.502, 
  14.924, 27936.896, 0.5, 127.842, 9.85, 16.3, 30., "", 3.39, 82.05, 0.864}, 
 {"PRT", "Europe", "Portugal", "2021-03-23", 818212., 434., 473.571, 16794., 
  10., 12.429, 80242.769, 42.563, 46.444, 1647.002, 0.981, 1.219, 0.81, 159., 
  15.593, 743., 72.867, "", "", "", "", 31200., 8.89524*^6, 872.364, 3.06, 
  37105., 3.639, 0.013, 78.4, "tests performed", 1.439822*^6, 957271., 
  482529., 17726., 26495., 14.12, 9.39, 4.73, 2598., 69.44, 1.0196707*^7, 
  112.371, 46.2, 21.502, 14.924, 27936.896, 0.5, 127.842, 9.85, 16.3, 30., 
  "", 3.39, 82.05, 0.864}, {"PRT", "Europe", "Portugal", "2021-03-24", 
  818787., 575., 459.571, 16805., 11., 11.857, 80299.159, 56.391, 45.071, 
  1648.081, 1.079, 1.163, 0.82, 155., 15.201, 712., 69.826, "", "", "", "", 
  29256., 8.924496*^6, 875.233, 2.869, 34413., 3.375, 0.013, 74.9, 
  "tests performed", 1.462131*^6, 977508., 484601., 22309., 28610., 14.34, 
  9.59, 4.75, 2806., 69.44, 1.0196707*^7, 112.371, 46.2, 21.502, 14.924, 
  27936.896, 0.5, 127.842, 9.85, 16.3, 30., "", 3.39, 82.05, 0.864}, 
 {"PRT", "Europe", "Portugal", "2021-03-25", 819210., 423., 450.714, 16814., 
  9., 10.143, 80340.643, 41.484, 44.202, 1648.964, 0.883, 0.995, 0.83, 154., 
  15.103, 695., 68.159, "", "", "", "", 27478., 8.951974*^6, 877.928, 2.695, 
  30781., 3.019, 0.015, 68.3, "tests performed", 1.504624*^6, 1.016394*^6, 
  488208., 42493., 29760., 14.76, 9.97, 4.79, 2919., 69.44, 1.0196707*^7, 
  112.371, 46.2, 21.502, 14.924, 27936.896, 0.5, 127.842, 9.85, 16.3, 30., 
  "", 3.39, 82.05, 0.864}, {"PRT", "Europe", "Portugal", "2021-03-26", 
  819698., 488., 439.286, 16819., 5., 9.286, 80388.502, 47.859, 43.081, 
  1649.454, 0.49, 0.911, 0.84, 155., 15.201, 669., 65.609, "", "", "", "", 
  30147., 8.982121*^6, 880.884, 2.957, 27447., 2.692, 0.016, 62.5, 
  "tests performed", 1.576056*^6, 1.083322*^6, 492712., 71432., 33497., 
  15.46, 10.62, 4.83, 3285., 80.56, 1.0196707*^7, 112.371, 46.2, 21.502, 
  14.924, 27936.896, 0.5, 127.842, 9.85, 16.3, 30., "", 3.39, 82.05, 0.864}, 
 {"PRT", "Europe", "Portugal", "2021-03-27", 820042., 344., 423.143, 16827., 
  8., 9.286, 80422.238, 33.736, 41.498, 1650.239, 0.785, 0.911, 0.86, 148., 
  14.514, 618., 60.608, "", "", "", "", 22158., 9.004279*^6, 883.058, 2.173, 
  25825., 2.533, 0.016, 61., "tests performed", 1.606764*^6, 1.111574*^6, 
  495168., 30708., 31475., 15.76, 10.9, 4.86, 3087., 80.56, 1.0196707*^7, 
  112.371, 46.2, 21.502, 14.924, 27936.896, 0.5, 127.842, 9.85, 16.3, 30., 
  "", 3.39, 82.05, 0.864}, {"PRT", "Europe", "Portugal", "2021-03-28", 
  820407., 365., 411., 16837., 10., 9.857, 80458.034, 35.796, 40.307, 
  1651.219, 0.981, 0.967, 0.89, 142., 13.926, 633., 62.079, "", "", 77.248, 
  7.576, 10845., 9.015124*^6, 884.121, 1.064, 25910., 2.541, 0.016, 63., 
  "tests performed", 1.670179*^6, 1.173471*^6, 496686., 63415., 37240., 
  16.38, 11.51, 4.87, 3652., 80.56, 1.0196707*^7, 112.371, 46.2, 21.502, 
  14.924, 27936.896, 0.5, 127.842, 9.85, 16.3, 30., "", 3.39, 82.05, 0.864}, 
 {"PRT", "Europe", "Portugal", "2021-03-29", 820716., 309., 419.714, 16843., 
  6., 8.429, 80488.338, 30.304, 41.162, 1651.808, 0.588, 0.827, 0.92, 136., 
  13.338, 623., 61.098, "", "", "", "", 30192., 9.045316*^6, 887.082, 2.961, 
  25897., 2.54, 0.016, 61.7, "tests performed", 1.699264*^6, 1.201348*^6, 
  497894., 29085., 39595., 16.66, 11.78, 4.88, 3883., 80.56, 1.0196707*^7, 
  112.371, 46.2, 21.502, 14.924, 27936.896, 0.5, 127.842, 9.85, 16.3, 30., 
  "", 3.39, 82.05, 0.864}, {"PRT", "Europe", "Portugal", "2021-03-30", 
  821104., 388., 413.143, 16845., 2., 7.286, 80526.39, 38.052, 40.517, 
  1652.004, 0.196, 0.715, 0.94, 129., 12.651, 584., 57.273, "", "", "", "", 
  29244., 9.07456*^6, 889.95, 2.868, 25617., 2.512, 0.016, 62., 
  "tests performed", 1.722811*^6, 1.222267*^6, 500522., 23547., 40427., 16.9, 
  11.99, 4.91, 3965., 80.56, 1.0196707*^7, 112.371, 46.2, 21.502, 14.924, 
  27936.896, 0.5, 127.842, 9.85, 16.3, 30., "", 3.39, 82.05, 0.864}, 
 {"PRT", "Europe", "Portugal", "2021-03-31", 821722., 618., 419.286, 16848., 
  3., 6.143, 80586.997, 60.608, 41.12, 1652.298, 0.294, 0.602, 0.97, 127., 
  12.455, 558., 54.724, "", "", "", "", 28880., 9.10344*^6, 892.782, 2.832, 
  25563., 2.507, 0.016, 61., "tests performed", 1.753758*^6, 1.249618*^6, 
  504118., 30947., 41661., 17.2, 12.26, 4.94, 4086., 80.56, 1.0196707*^7, 
  112.371, 46.2, 21.502, 14.924, 27936.896, 0.5, 127.842, 9.85, 16.3, 30., 
  "", 3.39, 82.05, 0.864}, {"PRT", "Europe", "Portugal", "2021-04-01", 
  822314., 592., 443.429, 16859., 11., 6.429, 80645.055, 58.058, 43.487, 
  1653.377, 1.079, 0.63, 0.98, 129., 12.651, 538., 52.762, "", "", "", "", 
  28742., 9.132182*^6, 895.601, 2.819, 25744., 2.525, 0.017, 58.1, 
  "tests performed", 1.777434*^6, 1.263587*^6, 513825., 23676., 38973., 
  17.43, 12.39, 5.04, 3822., 80.56, 1.0196707*^7, 112.371, 46.2, 21.502, 
  14.924, 27936.896, 0.5, 127.842, 9.85, 16.3, 30., "", 3.39, 82.05, 0.864}, 
 {"PRT", "Europe", "Portugal", "2021-04-02", 822862., 548., 452., 16868., 9., 
  7., 80698.798, 53.743, 44.328, 1654.26, 0.883, 0.686, 0.98, 131., 12.847, 
  513., 50.31, "", "", "", "", 14921., 9.147103*^6, 897.064, 1.463, 23569., 
  2.311, 0.019, 52.1, "tests performed", 1.860715*^6, 1.30482*^6, 555873., 
  83281., 40666., 18.25, 12.8, 5.45, 3988., 80.56, 1.0196707*^7, 112.371, 
  46.2, 21.502, 14.924, 27936.896, 0.5, 127.842, 9.85, 16.3, 30., "", 3.39, 
  82.05, 0.864}, {"PRT", "Europe", "Portugal", "2021-04-03", 823142., 280., 
  442.857, 16875., 7., 6.857, 80726.258, 27.46, 43.431, 1654.946, 0.686, 
  0.672, 0.98, 126., 12.357, 512., 50.212, "", "", "", "", 23135., 
  9.170238*^6, 899.333, 2.269, 23708., 2.325, 0.019, 53.5, "tests performed", 
  1.896149*^6, 1.323498*^6, 572629., 35434., 41341., 18.6, 12.98, 5.62, 
  4054., 80.56, 1.0196707*^7, 112.371, 46.2, 21.502, 14.924, 27936.896, 0.5, 
  127.842, 9.85, 16.3, 30., "", 3.39, 82.05, 0.864}, 
 {"PRT", "Europe", "Portugal", "2021-04-04", 823335., 193., 418.286, 16879., 
  4., 6., 80745.186, 18.928, 41.022, 1655.338, 0.392, 0.588, 1., 117., 
  11.474, 517., 50.703, "", "", 57.441, 5.633, 12404., 9.182642*^6, 900.55, 
  1.216, 23931., 2.347, 0.017, 57.2, "tests performed", 1.914083*^6, 
  1.334309*^6, 579752., 17934., 34843., 18.77, 13.09, 5.69, 3417., 80.56, 
  1.0196707*^7, 112.371, 46.2, 21.502, 14.924, 27936.896, 0.5, 127.842, 9.85, 
  16.3, 30., "", 3.39, 82.05, 0.864}, {"PRT", "Europe", "Portugal", 
  "2021-04-05", 823494., 159., 396.857, 16885., 6., 6., 80760.779, 15.593, 
  38.92, 1655.927, 0.588, 0.588, 1.06, 112., 10.984, 536., 52.566, "", "", 
  "", "", 59246., 9.241888*^6, 906.36, 5.81, 28082., 2.754, 0.014, 70.8, 
  "tests performed", 1.920874*^6, 1.338713*^6, 582139., 6791., 31659., 18.84, 
  13.13, 5.71, 3105., 65.74, 1.0196707*^7, 112.371, 46.2, 21.502, 14.924, 
  27936.896, 0.5, 127.842, 9.85, 16.3, 30., "", 3.39, 82.05, 0.864}, 
 {"PRT", "Europe", "Portugal", "2021-04-06", 824368., 874., 466.286, 16887., 
  2., 6., 80846.493, 85.714, 45.729, 1656.123, 0.196, 0.588, 1.14, 113., 
  11.082, 504., 49.428, "", "", "", "", 63682., 9.30557*^6, 912.605, 6.245, 
  33001., 3.236, 0.014, 70.8, "tests performed", 1.953519*^6, 1.365438*^6, 
  588059., 32645., 32958., 19.16, 13.39, 5.77, 3232., 65.74, 1.0196707*^7, 
  112.371, 46.2, 21.502, 14.924, 27936.896, 0.5, 127.842, 9.85, 16.3, 30., 
  "", 3.39, 82.05, 0.864}, {"PRT", "Europe", "Portugal", "2021-04-07", 
  825031., 663., 472.714, 16890., 3., 6., 80911.514, 65.021, 46.36, 1656.417, 
  0.294, 0.588, 1.13, 116., 11.376, 488., 47.859, "", "", "", "", 63338., 
  9.368908*^6, 918.817, 6.212, 37924., 3.719, 0.012, 80.2, "tests performed", 
  1.993237*^6, 1.402074*^6, 591141., 39718., 34211., 19.55, 13.75, 5.8, 
  3355., 65.74, 1.0196707*^7, 112.371, 46.2, 21.502, 14.924, 27936.896, 0.5, 
  127.842, 9.85, 16.3, 30., "", 3.39, 82.05, 0.864}, 
 {"PRT", "Europe", "Portugal", "2021-04-08", 825633., 602., 474.143, 16899., 
  9., 5.714, 80970.553, 59.039, 46.5, 1657.3, 0.883, 0.56, 1.13, 122., 
  11.965, 495., 48.545, "", "", "", "", 58289., 9.427197*^6, 924.533, 5.716, 
  42145., 4.133, 0.011, 88.9, "tests performed", 2.055085*^6, 1.453483*^6, 
  601580., 61848., 39664., 20.15, 14.25, 5.9, 3890., 65.74, 1.0196707*^7, 
  112.371, 46.2, 21.502, 14.924, 27936.896, 0.5, 127.842, 9.85, 16.3, 30., 
  "", 3.39, 82.05, 0.864}, {"PRT", "Europe", "Portugal", "2021-04-09", 
  826327., 694., 495., 16904., 5., 5.143, 81038.614, 68.061, 48.545, 1657.79, 
  0.49, 0.504, 1.12, 128., 12.553, 486., 47.662, "", "", "", "", 60156., 
  9.487353*^6, 930.433, 5.9, 48607., 4.767, 0.01, 98.2, "tests performed", 
  2.125577*^6, 1.508969*^6, 616586., 70492., 37837., 20.85, 14.8, 6.05, 
  3711., 65.74, 1.0196707*^7, 112.371, 46.2, 21.502, 14.924, 27936.896, 0.5, 
  127.842, 9.85, 16.3, 30., "", 3.39, 82.05, 0.864}, 
 {"PRT", "Europe", "Portugal", "2021-04-10", 826928., 601., 540.857, 16910., 
  6., 5., 81097.554, 58.941, 53.042, 1658.379, 0.588, 0.49, 1.1, 119., 11.67, 
  466., 45.701, "", "", "", "", 31800., 9.519153*^6, 933.552, 3.119, 49845., 
  4.888, 0.011, 92.2, "tests performed", 2.195136*^6, 1.565943*^6, 629171., 
  69559., 42712., 21.53, 15.36, 6.17, 4189., 65.74, 1.0196707*^7, 112.371, 
  46.2, 21.502, 14.924, 27936.896, 0.5, 127.842, 9.85, 16.3, 30., "", 3.39, 
  82.05, 0.864}, {"PRT", "Europe", "Portugal", "2021-04-11", 827494., 566., 
  594.143, 16916., 6., 5.286, 81153.062, 55.508, 58.268, 1658.967, 0.588, 
  0.518, 1.08, 113., 11.082, 466., 45.701, "", "", 51.499, 5.051, 12842., 
  9.531995*^6, 934.811, 1.259, 49908., 4.895, 0.012, 84., "tests performed", 
  2.208047*^6, 1.576748*^6, 631277., 12911., 41995., 21.65, 15.46, 6.19, 
  4118., 65.74, 1.0196707*^7, 112.371, 46.2, 21.502, 14.924, 27936.896, 0.5, 
  127.842, 9.85, 16.3, 30., "", 3.39, 82.05, 0.864}, 
 {"PRT", "Europe", "Portugal", "2021-04-12", 827765., 271., 610.143, 16918., 
  2., 4.714, 81179.64, 26.577, 59.837, 1659.163, 0.196, 0.462, 1.05, 119., 
  11.67, 479., 46.976, "", "", "", "", 38795., 9.57079*^6, 938.616, 3.805, 
  46986., 4.608, 0.013, 77., "tests performed", 2.228544*^6, 1.593036*^6, 
  635486., 20497., 43953., 21.86, 15.62, 6.23, 4311., 65.74, 1.0196707*^7, 
  112.371, 46.2, 21.502, 14.924, 27936.896, 0.5, 127.842, 9.85, 16.3, 30., 
  "", 3.39, 82.05, 0.864}, {"PRT", "Europe", "Portugal", "2021-04-13", 
  828173., 408., 543.571, 16923., 5., 5.143, 81219.653, 40.013, 53.309, 
  1659.653, 0.49, 0.504, 1.01, 118., 11.572, 459., 45.015, "", "", "", "", 
  41484., 9.612274*^6, 942.684, 4.068, 43815., 4.297, 0.012, 80.6, 
  "tests performed", 2.260528*^6, 1.622858*^6, 637648., 31984., 43858., 
  22.17, 15.92, 6.25, 4301., 65.74, 1.0196707*^7, 112.371, 46.2, 21.502, 
  14.924, 27936.896, 0.5, 127.842, 9.85, 16.3, 30., "", 3.39, 82.05, 0.864}, 
 {"PRT", "Europe", "Portugal", "2021-04-14", 828857., 684., 546.571, 16931., 
  8., 5.857, 81286.733, 67.08, 53.603, 1660.438, 0.785, 0.574, 1.01, 116., 
  11.376, 447., 43.838, "", "", "", "", 41634., 9.653908*^6, 946.767, 4.083, 
  40714., 3.993, 0.013, 74.5, "tests performed", 2.304755*^6, 1.665305*^6, 
  639428., 44227., 44503., 22.6, 16.33, 6.27, 4364., 65.74, 1.0196707*^7, 
  112.371, 46.2, 21.502, 14.924, 27936.896, 0.5, 127.842, 9.85, 16.3, 30., 
  "", 3.39, 82.05, 0.864}, {"PRT", "Europe", "Portugal", "2021-04-15", 
  829358., 501., 532.143, 16933., 2., 4.857, 81335.867, 49.134, 52.188, 
  1660.634, 0.196, 0.476, 1., 109., 10.69, 423., 41.484, "", "", "", "", 
  42082., 9.69599*^6, 950.894, 4.127, 38399., 3.766, 0.014, 72.2, 
  "tests performed", 2.368308*^6, 1.717965*^6, 650321., 63553., 44746., 
  23.23, 16.85, 6.38, 4388., 65.74, 1.0196707*^7, 112.371, 46.2, 21.502, 
  14.924, 27936.896, 0.5, 127.842, 9.85, 16.3, 30., "", 3.39, 82.05, 0.864}, 
 {"PRT", "Europe", "Portugal", "2021-04-16", 829911., 553., 512., 16937., 4., 
  4.714, 81390.1, 54.233, 50.212, 1661.026, 0.392, 0.462, 1., 101., 9.905, 
  429., 42.072, "", "", "", "", 47052., 9.743042*^6, 955.509, 4.614, 36527., 
  3.582, 0.014, 71.3, "tests performed", 2.437952*^6, 1.777478*^6, 660452., 
  69644., 44625., 23.91, 17.43, 6.48, 4376., 65.74, 1.0196707*^7, 112.371, 
  46.2, 21.502, 14.924, 27936.896, 0.5, 127.842, 9.85, 16.3, 30., "", 3.39, 
  82.05, 0.864}, {"PRT", "Europe", "Portugal", "2021-04-17", 830560., 649., 
  518.857, 16942., 5., 4.571, 81453.748, 63.648, 50.885, 1661.517, 0.49, 
  0.448, 1., 103., 10.101, 415., 40.699, "", "", "", "", 31461., 9.774503*^6, 
  958.594, 3.085, 36479., 3.578, 0.014, 70.3, "tests performed", 2.505747*^6, 
  1.825318*^6, 680407., 67795., 44373., 24.57, 17.9, 6.67, 4352., 65.74, 
  1.0196707*^7, 112.371, 46.2, 21.502, 14.924, 27936.896, 0.5, 127.842, 9.85, 
  16.3, 30., "", 3.39, 82.05, 0.864}, {"PRT", "Europe", "Portugal", 
  "2021-04-18", 831001., 441., 501., 16945., 3., 4.143, 81496.997, 43.249, 
  49.134, 1661.811, 0.294, 0.406, 0.99, 109., 10.69, 428., 41.974, "", "", 
  49.518, 4.856, 14429., 9.788932*^6, 960.009, 1.415, 36705., 3.6, 0.014, 
  73.3, "tests performed", 2.624565*^6, 1.939206*^6, 685337., 118818., 
  59503., 25.74, 19.02, 6.72, 5836., 65.74, 1.0196707*^7, 112.371, 46.2, 
  21.502, 14.924, 27936.896, 0.5, 127.842, 9.85, 16.3, 30., "", 3.39, 82.05, 
  0.864}, {"PRT", "Europe", "Portugal", "2021-04-19", 831221., 220., 493.714, 
  16946., 1., 4., 81518.573, 21.576, 48.419, 1661.909, 0.098, 0.392, 0.98, 
  112., 10.984, 454., 44.524, "", "", "", "", 78716., 9.867648*^6, 967.729, 
  7.72, 42408., 4.159, 0.012, 85.9, "tests performed", 2.706797*^6, 
  2.016303*^6, 690472., 82232., 68322., 26.55, 19.77, 6.77, 6700., 70.37, 
  1.0196707*^7, 112.371, 46.2, 21.502, 14.924, 27936.896, 0.5, 127.842, 9.85, 
  16.3, 30., "", 3.39, 82.05, 0.864}, {"PRT", "Europe", "Portugal", 
  "2021-04-20", 831645., 424., 496., 16951., 5., 4., 81560.155, 41.582, 
  48.643, 1662.399, 0.49, 0.392, 0.97, 113., 11.082, 429., 42.072, "", "", 
  "", "", 96934., 9.964582*^6, 977.235, 9.506, 50330., 4.936, 0.01, 101.5, 
  "tests performed", 2.739161*^6, 2.0375*^6, 701639., 32364., 68376., 26.86, 
  19.98, 6.88, 6706., 70.37, 1.0196707*^7, 112.371, 46.2, 21.502, 14.924, 
  27936.896, 0.5, 127.842, 9.85, 16.3, 30., "", 3.39, 82.05, 0.864}, 
 {"PRT", "Europe", "Portugal", "2021-04-21", 832255., 610., 485.429, 16952., 
  1., 3., 81619.978, 59.823, 47.606, 1662.498, 0.098, 0.294, 0.97, 110., 
  10.788, 397., 38.934, "", "", "", "", 98744., 1.0063326*^7, 986.919, 9.684, 
  58488., 5.736, 0.008, 120.5, "tests performed", 2.777374*^6, 2.066737*^6, 
  710615., 38213., 67517., 27.24, 20.27, 6.97, 6621., 70.37, 1.0196707*^7, 
  112.371, 46.2, 21.502, 14.924, 27936.896, 0.5, 127.842, 9.85, 16.3, 30., 
  "", 3.39, 82.05, 0.864}, {"PRT", "Europe", "Portugal", "2021-04-22", 
  832891., 636., 504.714, 16956., 4., 3.286, 81682.351, 62.373, 49.498, 
  1662.89, 0.392, 0.322, 0.97, 104., 10.199, 395., 38.738, "", "", "", "", 
  98063., 1.0161389*^7, 996.536, 9.617, 66486., 6.52, 0.008, 131.7, 
  "tests performed", 2.831243*^6, 2.096719*^6, 734502., 53869., 66134., 
  27.77, 20.56, 7.2, 6486., 70.37, 1.0196707*^7, 112.371, 46.2, 21.502, 
  14.924, 27936.896, 0.5, 127.842, 9.85, 16.3, 30., "", 3.39, 82.05, 0.864}, 
 {"PRT", "Europe", "Portugal", "2021-04-23", 833397., 506., 498., 16957., 1., 
  2.857, 81731.975, 49.624, 48.839, 1662.988, 0.098, 0.28, 0.96, 98., 9.611, 
  384., 37.659, "", "", "", "", 88546., 1.0249935*^7, 1005.22, 8.684, 72413., 
  7.102, 0.007, 145.4, "tests performed", 2.899051*^6, 2.125196*^6, 773833., 
  67808., 65871., 28.43, 20.84, 7.59, 6460., 70.37, 1.0196707*^7, 112.371, 
  46.2, 21.502, 14.924, 27936.896, 0.5, 127.842, 9.85, 16.3, 30., "", 3.39, 
  82.05, 0.864}, {"PRT", "Europe", "Portugal", "2021-04-24", 833964., 567., 
  486.286, 16959., 2., 2.429, 81787.581, 55.606, 47.69, 1663.184, 0.196, 
  0.238, 0.95, 98., 9.611, 342., 33.54, "", "", "", "", 41386., 1.0291321*^7, 
  1009.279, 4.059, 73831., 7.241, 0.007, 151.8, "tests performed", 
  2.976607*^6, 2.164817*^6, 811768., 77556., 67266., 29.19, 21.23, 7.96, 
  6597., 70.37, 1.0196707*^7, 112.371, 46.2, 21.502, 14.924, 27936.896, 0.5, 
  127.842, 9.85, 16.3, 30., "", 3.39, 82.05, 0.864}, 
 {"PRT", "Europe", "Portugal", "2021-04-25", 834442., 478., 491.571, 16965., 
  6., 2.857, 81834.459, 46.878, 48.209, 1663.772, 0.588, 0.28, 0.94, "", "", 
  "", "", "", "", 47.538, 4.662, 14485., 1.0305806*^7, 1010.699, 1.421, 
  73839., 7.241, 0.007, 150.2, "tests performed", 3.02022*^6, 2.196148*^6, 
  824050., 43613., 56522., 29.62, 21.54, 8.08, 5543., 70.37, 1.0196707*^7, 
  112.371, 46.2, 21.502, 14.924, 27936.896, 0.5, 127.842, 9.85, 16.3, 30., 
  "", 3.39, 82.05, 0.864}, {"PRT", "Europe", "Portugal", "2021-04-26", 
  834638., 196., 488.143, 16965., 0., 2.714, 81853.681, 19.222, 47.873, 
  1663.772, 0., 0.266, 0.92, 91., 8.924, 365., 35.796, "", "", "", "", 
  53464., 1.035927*^7, 1015.943, 5.243, 70232., 6.888, 0.007, 143.9, 
  "tests performed", 3.054776*^6, 2.225799*^6, 828954., 34556., 49711., 
  29.96, 21.83, 8.13, 4875., 70.37, 1.0196707*^7, 112.371, 46.2, 21.502, 
  14.924, 27936.896, 0.5, 127.842, 9.85, 16.3, 30., "", 3.39, 82.05, 0.864}, 
 {"PRT", "Europe", "Portugal", "2021-04-27", 834991., 353., 478., 16970., 5., 
  2.714, 81888.3, 34.619, 46.878, 1664.263, 0.49, 0.266, 0.91, 86., 8.434, 
  346., 33.933, "", "", "", "", 57452., 1.0416722*^7, 1021.577, 5.634, 
  64591., 6.334, 0.007, 135.1, "tests performed", 3.103675*^6, 2.266081*^6, 
  837571., 48899., 52073., 30.44, 22.22, 8.21, 5107., 70.37, 1.0196707*^7, 
  112.371, 46.2, 21.502, 14.924, 27936.896, 0.5, 127.842, 9.85, 16.3, 30., 
  "", 3.39, 82.05, 0.864}, {"PRT", "Europe", "Portugal", "2021-04-28", 
  835563., 572., 472.571, 16973., 3., 3., 81944.396, 56.097, 46.345, 
  1664.557, 0.294, 0.294, 0.9, 88., 8.63, 332., 32.56, "", "", "", "", 
  53345., 1.0470067*^7, 1026.809, 5.232, 58106., 5.699, 0.008, 123., 
  "tests performed", 3.153056*^6, 2.305262*^6, 847771., 49381., 53669., 
  30.92, 22.61, 8.31, 5263., 70.37, 1.0196707*^7, 112.371, 46.2, 21.502, 
  14.924, 27936.896, 0.5, 127.842, 9.85, 16.3, 30., "", 3.39, 82.05, 0.864}, 
 {"PRT", "Europe", "Portugal", "2021-04-29", 836033., 470., 448.857, 16974., 
  1., 2.571, 81990.49, 46.093, 44.02, 1664.655, 0.098, 0.252, 0.89, 89., 
  8.728, 324., 31.775, "", "", "", "", 54101., 1.0524168*^7, 1032.114, 5.306, 
  51826., 5.083, 0.009, 115.5, "tests performed", 3.225827*^6, 2.359175*^6, 
  866629., 72771., 56369., 31.64, 23.14, 8.5, 5528., 70.37, 1.0196707*^7, 
  112.371, 46.2, 21.502, 14.924, 27936.896, 0.5, 127.842, 9.85, 16.3, 30., 
  "", 3.39, 82.05, 0.864}, {"PRT", "Europe", "Portugal", "2021-04-30", 
  836493., 460., 442.286, 16974., 0., 2.429, 82035.602, 45.113, 43.375, 
  1664.655, 0., 0.238, 0.88, 89., 8.728, 324., 31.775, "", "", "", "", 
  64169., 1.0588337*^7, 1038.407, 6.293, 48343., 4.741, 0.009, 109.3, 
  "tests performed", 3.306634*^6, 2.421751*^6, 884860., 80807., 58226., 
  32.43, 23.75, 8.68, 5710., 72.22, 1.0196707*^7, 112.371, 46.2, 21.502, 
  14.924, 27936.896, 0.5, 127.842, 9.85, 16.3, 30., "", 3.39, 82.05, 0.864}, 
 {"PRT", "Europe", "Portugal", "2021-05-01", 836947., 454., 426.143, 16976., 
  2., 2.429, 82080.126, 44.524, 41.792, 1664.851, 0.196, 0.238, 0.87, 84., 
  8.238, 302., 29.617, "", "", "", "", 31454., 1.0619791*^7, 1041.492, 3.085, 
  46924., 4.602, 0.009, 110.1, "tests performed", 3.392937*^6, 2.491026*^6, 
  901888., 86303., 59476., 33.27, 24.43, 8.84, 5833., 72.22, 1.0196707*^7, 
  112.371, 46.2, 21.502, 14.924, 27936.896, 0.5, 127.842, 9.85, 16.3, 30., 
  "", 3.39, 82.05, 0.864}, {"PRT", "Europe", "Portugal", "2021-05-02", 
  837277., 330., 405., 16977., 1., 1.714, 82112.49, 32.363, 39.719, 1664.949, 
  0.098, 0.168, 0.86, 85., 8.336, 311., 30.5, "", "", 37.634, 3.691, 17140., 
  1.0636931*^7, 1043.173, 1.681, 47304., 4.639, 0.009, 116.8, 
  "tests performed", 3.444441*^6, 2.533086*^6, 911332., 51504., 60603., 
  33.78, 24.84, 8.94, 5943., 72.22, 1.0196707*^7, 112.371, 46.2, 21.502, 
  14.924, 27936.896, 0.5, 127.842, 9.85, 16.3, 30., "", 3.39, 82.05, 0.864}, 
 {"PRT", "Europe", "Portugal", "2021-05-03", 837457., 180., 402.714, 16977., 
  0., 1.714, 82130.143, 17.653, 39.495, 1664.949, 0., 0.168, 0.86, 90., 
  8.826, 322., 31.579, "", "", "", "", 51976., 1.0688907*^7, 1048.27, 5.097, 
  47091., 4.618, 0.009, 116.9, "tests performed", 3.486463*^6, 2.569567*^6, 
  916872., 42022., 61670., 34.19, 25.2, 8.99, 6048., 72.22, 1.0196707*^7, 
  112.371, 46.2, 21.502, 14.924, 27936.896, 0.5, 127.842, 9.85, 16.3, 30., 
  "", 3.39, 82.05, 0.864}, {"PRT", "Europe", "Portugal", "2021-05-04", 
  837715., 258., 389.143, 16981., 4., 1.571, 82155.445, 25.302, 38.164, 
  1665.342, 0.392, 0.154, 0.85, 87., 8.532, 296., 29.029, "", "", "", "", 
  52512., 1.0741419*^7, 1053.42, 5.15, 46385., 4.549, 0.008, 119.2, 
  "tests performed", 3.551523*^6, 2.621011*^6, 930488., 65060., 63978., 
  34.83, 25.7, 9.13, 6274., 72.22, 1.0196707*^7, 112.371, 46.2, 21.502, 
  14.924, 27936.896, 0.5, 127.842, 9.85, 16.3, 30., "", 3.39, 82.05, 0.864}, 
 {"PRT", "Europe", "Portugal", "2021-05-05", 838102., 387., 362.714, 16983., 
  2., 1.429, 82193.398, 37.953, 35.572, 1665.538, 0.196, 0.14, 0.85, 83., 
  8.14, 297., 29.127, "", "", "", "", 49221., 1.079064*^7, 1058.248, 4.827, 
  45796., 4.491, 0.008, 126.3, "tests performed", 3.62863*^6, 2.681209*^6, 
  947397., 77107., 67939., 35.59, 26.29, 9.29, 6663., 72.22, 1.0196707*^7, 
  112.371, 46.2, 21.502, 14.924, 27936.896, 0.5, 127.842, 9.85, 16.3, 30., 
  "", 3.39, 82.05, 0.864}, {"PRT", "Europe", "Portugal", "2021-05-06", 
  838475., 373., 348.857, 16988., 5., 2., 82229.979, 36.58, 34.213, 1666.028, 
  0.49, 0.196, 0.87, 77., 7.551, 283., 27.754, "", "", "", "", 48583., 
  1.0839223*^7, 1063.012, 4.765, 45008., 4.414, 0.008, 129., 
  "tests performed", 3.719559*^6, 2.729766*^6, 989769., 90929., 70533., 
  36.48, 26.77, 9.71, 6917., 72.22, 1.0196707*^7, 112.371, 46.2, 21.502, 
  14.924, 27936.896, 0.5, 127.842, 9.85, 16.3, 30., "", 3.39, 82.05, 0.864}, 
 {"PRT", "Europe", "Portugal", "2021-05-07", 838852., 377., 337., 16989., 1., 
  2.143, 82266.951, 36.973, 33.05, 1666.126, 0.098, 0.21, 0.89, 75., 7.355, 
  280., 27.46, "", "", "", "", 47766., 1.0886989*^7, 1067.697, 4.684, 42665., 
  4.184, 0.008, 126.6, "tests performed", 3.820583*^6, 2.779493*^6, 
  1.041066*^6, 101024., 73421., 37.47, 27.26, 10.21, 7200., 72.22, 
  1.0196707*^7, 112.371, 46.2, 21.502, 14.924, 27936.896, 0.5, 127.842, 9.85, 
  16.3, 30., "", 3.39, 82.05, 0.864}, {"PRT", "Europe", "Portugal", 
  "2021-05-08", 839258., 406., 330.143, 16991., 2., 2.143, 82306.768, 39.817, 
  32.377, 1666.322, 0.196, 0.21, 0.91, 74., 7.257, 260., 25.498, "", "", "", 
  "", 31498., 1.0918487*^7, 1070.786, 3.089, 42671., 4.185, 0.008, 129.3, 
  "tests performed", 3.924833*^6, 2.826925*^6, 1.097884*^6, 104250., 75985., 
  38.49, 27.72, 10.77, 7452., 72.22, 1.0196707*^7, 112.371, 46.2, 21.502, 
  14.924, 27936.896, 0.5, 127.842, 9.85, 16.3, 30., "", 3.39, 82.05, 0.864}, 
 {"PRT", "Europe", "Portugal", "2021-05-09", 839582., 324., 329.286, 16992., 
  1., 2.143, 82338.543, 31.775, 32.293, 1666.42, 0.098, 0.21, 0.93, 74., 
  7.257, 268., 26.283, "", "", 36.644, 3.594, 15940., 1.0934427*^7, 1072.349, 
  1.563, 42499., 4.168, 0.008, 129.1, "tests performed", 4.007318*^6, 
  2.895522*^6, 1.111772*^6, 82485., 80411., 39.3, 28.4, 10.9, 7886., 72.22, 
  1.0196707*^7, 112.371, 46.2, 21.502, 14.924, 27936.896, 0.5, 127.842, 9.85, 
  16.3, 30., "", 3.39, 82.05, 0.864}, {"PRT", "Europe", "Portugal", 
  "2021-05-10", 839740., 158., 326.143, 16993., 1., 2.286, 82354.038, 15.495, 
  31.985, 1666.518, 0.098, 0.224, 0.95, 73., 7.159, 277., 27.166, "", "", "", 
  "", 39391., 1.0973818*^7, 1076.212, 3.863, 40702., 3.992, 0.008, 124.8, 
  "tests performed", 4.070861*^6, 2.949362*^6, 1.121475*^6, 63543., 83485., 
  39.92, 28.92, 11., 8187., 72.22, 1.0196707*^7, 112.371, 46.2, 21.502, 
  14.924, 27936.896, 0.5, 127.842, 9.85, 16.3, 30., "", 3.39, 82.05, 0.864}, 
 {"PRT", "Europe", "Portugal", "2021-05-11", 840008., 268., 327.571, 16994., 
  1., 1.857, 82380.321, 26.283, 32.125, 1666.616, 0.098, 0.182, 0.97, 71., 
  6.963, 257., 25.204, "", "", "", "", 41873., 1.1015691*^7, 1080.318, 4.107, 
  39182., 3.843, 0.008, 119.6, "tests performed", 4.149407*^6, 3.008223*^6, 
  1.14116*^6, 78546., 85412., 40.69, 29.5, 11.19, 8376., 62.04, 1.0196707*^7, 
  112.371, 46.2, 21.502, 14.924, 27936.896, 0.5, 127.842, 9.85, 16.3, 30., 
  "", 3.39, 82.05, 0.864}, {"PRT", "Europe", "Portugal", "2021-05-12", 
  840493., 485., 341.571, 16998., 4., 2.143, 82427.886, 47.564, 33.498, 
  1667.009, 0.392, 0.21, 1., 71., 6.963, 248., 24.322, "", "", "", "", 
  43733., 1.1059424*^7, 1084.607, 4.289, 38398., 3.766, 0.009, 112.4, 
  "tests performed", 4.218718*^6, 3.061467*^6, 1.157227*^6, 69311., 84298., 
  41.37, 30.02, 11.35, 8267., 62.04, 1.0196707*^7, 112.371, 46.2, 21.502, 
  14.924, 27936.896, 0.5, 127.842, 9.85, 16.3, 30., "", 3.39, 82.05, 0.864}, 
 {"PRT", "Europe", "Portugal", "2021-05-13", 840929., 436., 350.571, 16999., 
  1., 1.571, 82470.645, 42.759, 34.381, 1667.107, 0.098, 0.154, 1.02, 70., 
  6.865, 244., 23.929, "", "", "", "", 40234., 1.1099658*^7, 1088.553, 3.946, 
  37205., 3.649, 0.009, 106.1, "tests performed", 4.287117*^6, 3.114749*^6, 
  1.172344*^6, 68399., 81080., 42.04, 30.55, 11.5, 7952., 62.04, 
  1.0196707*^7, 112.371, 46.2, 21.502, 14.924, 27936.896, 0.5, 127.842, 9.85, 
  16.3, 30., "", 3.39, 82.05, 0.864}, {"PRT", "Europe", "Portugal", 
  "2021-05-14", 841379., 450., 361., 16999., 0., 1.429, 82514.777, 44.132, 
  35.404, 1667.107, 0., 0.14, 1.04, 72., 7.061, 236., 23.145, "", "", "", "", 
  46370., 1.1146028*^7, 1093.101, 4.548, 37006., 3.629, 0.01, 102.5, 
  "tests performed", 4.359614*^6, 3.167649*^6, 1.191941*^6, 72497., 77004., 
  42.76, 31.07, 11.69, 7552., 62.04, 1.0196707*^7, 112.371, 46.2, 21.502, 
  14.924, 27936.896, 0.5, 127.842, 9.85, 16.3, 30., "", 3.39, 82.05, 0.864}, 
 {"PRT", "Europe", "Portugal", "2021-05-15", 841848., 469., 370., 17006., 7., 
  2.143, 82560.772, 45.995, 36.286, 1667.793, 0.686, 0.21, 1.05, 71., 6.963, 
  223., 21.87, "", "", "", "", 30904., 1.1176932*^7, 1096.132, 3.031, 36921., 
  3.621, 0.01, 99.8, "tests performed", 4.439456*^6, 3.191298*^6, 
  1.248133*^6, 79842., 73518., 43.54, 31.3, 12.24, 7210., 62.04, 
  1.0196707*^7, 112.371, 46.2, 21.502, 14.924, 27936.896, 0.5, 127.842, 9.85, 
  16.3, 30., "", 3.39, 82.05, 0.864}, {"PRT", "Europe", "Portugal", 
  "2021-05-16", 842182., 334., 371.429, 17007., 1., 2.143, 82593.527, 32.756, 
  36.426, 1667.891, 0.098, 0.21, 1.06, 76., 7.453, 245., 24.027, "", "", 
  39.615, 3.885, 15707., 1.1192639*^7, 1097.672, 1.54, 36887., 3.618, 0.01, 
  99.3, "tests performed", 4.569306*^6, 3.19732*^6, 1.371961*^6, 129850., 
  80284., 44.81, 31.36, 13.45, 7874., 62.04, 1.0196707*^7, 112.371, 46.2, 
  21.502, 14.924, 27936.896, 0.5, 127.842, 9.85, 16.3, 30., "", 3.39, 82.05, 
  0.864}, {"PRT", "Europe", "Portugal", "2021-05-17", 842381., 199., 377.286, 
  17009., 2., 2.286, 82613.044, 19.516, 37.001, 1668.088, 0.196, 0.224, 1.07, 
  72., 7.061, 246., 24.125, "", "", "", "", 43284., 1.1235923*^7, 1101.917, 
  4.245, 37444., 3.672, 0.01, 99.2, "tests performed", 4.661958*^6, 
  3.254598*^6, 1.407336*^6, 92652., 84442., 45.72, 31.92, 13.8, 8281., 62.04, 
  1.0196707*^7, 112.371, 46.2, 21.502, 14.924, 27936.896, 0.5, 127.842, 9.85, 
  16.3, 30., "", 3.39, 82.05, 0.864}, {"PRT", "Europe", "Portugal", 
  "2021-05-18", 842767., 386., 394.143, 17011., 2., 2.429, 82650.899, 37.855, 
  38.654, 1668.284, 0.196, 0.238, 1.08, 66., 6.473, 233., 22.851, "", "", "", 
  "", 41174., 1.1277097*^7, 1105.955, 4.038, 37344., 3.662, 0.011, 94.7, 
  "tests performed", 4.730428*^6, 3.302373*^6, 1.428031*^6, 68470., 83003., 
  46.39, 32.39, 14., 8140., 62.04, 1.0196707*^7, 112.371, 46.2, 21.502, 
  14.924, 27936.896, 0.5, 127.842, 9.85, 16.3, 30., "", 3.39, 82.05, 0.864}, 
 {"PRT", "Europe", "Portugal", "2021-05-19", 843278., 511., 397.857, 17013., 
  2., 2.143, 82701.013, 50.114, 39.018, 1668.48, 0.196, 0.21, 1.09, 56., 
  5.492, 211., 20.693, "", "", "", "", 44257., 1.1321354*^7, 1110.295, 4.34, 
  37419., 3.67, 0.011, 94.1, "tests performed", 4.809924*^6, 3.358308*^6, 
  1.451592*^6, 79496., 84458., 47.17, 32.94, 14.24, 8283., 62.04, 
  1.0196707*^7, 112.371, 46.2, 21.502, 14.924, 27936.896, 0.5, 127.842, 9.85, 
  16.3, 30., "", 3.39, 82.05, 0.864}, {"PRT", "Europe", "Portugal", 
  "2021-05-20", 843729., 451., 400., 17014., 1., 2.143, 82745.243, 44.23, 
  39.228, 1668.578, 0.098, 0.21, 1.1, 58., 5.688, 208., 20.399, "", "", "", 
  "", 44482., 1.1365836*^7, 1114.658, 4.362, 38025., 3.729, 0.011, 95.1, 
  "tests performed", 4.88922*^6, 3.411055*^6, 1.478141*^6, 79296., 86015., 
  47.95, 33.45, 14.5, 8436., 62.04, 1.0196707*^7, 112.371, 46.2, 21.502, 
  14.924, 27936.896, 0.5, 127.842, 9.85, 16.3, 30., "", 3.39, 82.05, 0.864}, 
 {"PRT", "Europe", "Portugal", "2021-05-21", 844288., 559., 415.571, 17017., 
  3., 2.571, 82800.065, 54.822, 40.755, 1668.872, 0.294, 0.252, 1.12, 55., 
  5.394, 207., 20.301, "", "", "", "", 45274., 1.141111*^7, 1119.098, 4.44, 
  37869., 3.714, 0.011, 91.1, "tests performed", 4.971871*^6, 3.465462*^6, 
  1.506385*^6, 82651., 87465., 48.76, 33.99, 14.77, 8578., 62.04, 
  1.0196707*^7, 112.371, 46.2, 21.502, 14.924, 27936.896, 0.5, 127.842, 9.85, 
  16.3, 30., "", 3.39, 82.05, 0.864}, {"PRT", "Europe", "Portugal", 
  "2021-05-22", 844811., 523., 423.286, 17017., 0., 1.571, 82851.356, 51.291, 
  41.512, 1668.872, 0., 0.154, 1.12, 59., 5.786, 210., 20.595, "", "", "", 
  "", 33550., 1.144466*^7, 1122.388, 3.29, 38247., 3.751, 0.011, 90.4, 
  "tests performed", 5.057325*^6, 3.514802*^6, 1.542499*^6, 85454., 88267., 
  49.6, 34.47, 15.13, 8656., 62.04, 1.0196707*^7, 112.371, 46.2, 21.502, 
  14.924, 27936.896, 0.5, 127.842, 9.85, 16.3, 30., "", 3.39, 82.05, 0.864}, 
 {"PRT", "Europe", "Portugal", "2021-05-23", 845224., 413., 434.571, 17017., 
  0., 1.429, 82891.859, 40.503, 42.619, 1668.872, 0., 0.14, 1.11, 58., 5.688, 
  220., 21.576, "", "", 39.615, 3.885, 16081., 1.1460741*^7, 1123.965, 1.577, 
  38300., 3.756, 0.011, 88.1, "tests performed", 5.128391*^6, 3.551331*^6, 
  1.577036*^6, 71066., 79869., 50.29, 34.83, 15.47, 7833., 62.04, 
  1.0196707*^7, 112.371, 46.2, 21.502, 14.924, 27936.896, 0.5, 127.842, 9.85, 
  16.3, 30., "", 3.39, 82.05, 0.864}, {"PRT", "Europe", "Portugal", 
  "2021-05-24", 845465., 241., 440.571, 17018., 1., 1.286, 82915.494, 23.635, 
  43.207, 1668.97, 0.098, 0.126, 1.11, 57., 5.59, 239., 23.439, "", "", "", 
  "", 42353., 1.1503094*^7, 1128.119, 4.154, 38167., 3.743, 0.012, 86.6, 
  "tests performed", 5.182234*^6, 3.581212*^6, 1.600998*^6, 53843., 74325., 
  50.82, 35.12, 15.7, 7289., 62.04, 1.0196707*^7, 112.371, 46.2, 21.502, 
  14.924, 27936.896, 0.5, 127.842, 9.85, 16.3, 30., "", 3.39, 82.05, 0.864}, 
 {"PRT", "Europe", "Portugal", "2021-05-25", 845840., 375., 439., 17021., 3., 
  1.429, 82952.271, 36.777, 43.053, 1669.264, 0.294, 0.14, 1.12, 52., 5.1, 
  237., 23.243, "", "", "", "", 43164., 1.1546258*^7, 1132.352, 4.233, 
  38452., 3.771, 0.011, 87.6, "tests performed", 5.25018*^6, 3.624734*^6, 
  1.625422*^6, 67946., 74250., 51.49, 35.55, 15.94, 7282., 62.04, 
  1.0196707*^7, 112.371, 46.2, 21.502, 14.924, 27936.896, 0.5, 127.842, 9.85, 
  16.3, 30., "", 3.39, 82.05, 0.864}, {"PRT", "Europe", "Portugal", 
  "2021-05-26", 846434., 594., 450.857, 17022., 1., 1.286, 83010.525, 58.254, 
  44.216, 1669.362, 0.098, 0.126, 1.13, 53., 5.198, 233., 22.851, "", "", "", 
  "", 49943., 1.1596201*^7, 1137.25, 4.898, 39264., 3.851, 0.011, 87.1, 
  "tests performed", 5.318982*^6, 3.674214*^6, 1.644744*^6, 68802., 72723., 
  52.16, 36.03, 16.13, 7132., 62.04, 1.0196707*^7, 112.371, 46.2, 21.502, 
  14.924, 27936.896, 0.5, 127.842, 9.85, 16.3, 30., "", 3.39, 82.05, 0.864}, 
 {"PRT", "Europe", "Portugal", "2021-05-27", 847006., 572., 468.143, 17022., 
  0., 1.143, 83066.621, 56.097, 45.911, 1669.362, 0., 0.112, 1.14, 53., 
  5.198, 233., 22.851, "", "", "", "", 53731., 1.1649932*^7, 1142.519, 5.269, 
  40585., 3.98, 0.012, 86.7, "tests performed", 5.406826*^6, 3.718607*^6, 
  1.688195*^6, 87844., 73944., 53.03, 36.47, 16.56, 7252., 62.04, 
  1.0196707*^7, 112.371, 46.2, 21.502, 14.924, 27936.896, 0.5, 127.842, 9.85, 
  16.3, 30., "", 3.39, 82.05, 0.864}, {"PRT", "Europe", "Portugal", 
  "2021-05-28", 847604., 598., 473.714, 17023., 1., 0.857, 83125.268, 58.646, 
  46.458, 1669.461, 0.098, 0.084, 1.15, 52., 5.1, 246., 24.125, "", "", "", 
  "", 58846., 1.1708778*^7, 1148.29, 5.771, 42524., 4.17, 0.011, 89.8, 
  "tests performed", 5.505845*^6, 3.760466*^6, 1.745355*^6, 99019., 76282., 
  54., 36.88, 17.12, 7481., 62.04, 1.0196707*^7, 112.371, 46.2, 21.502, 
  14.924, 27936.896, 0.5, 127.842, 9.85, 16.3, 30., "", 3.39, 82.05, 0.864}, 
 {"PRT", "Europe", "Portugal", "2021-05-29", 848213., 609., 486., 17023., 0., 
  0.857, 83184.993, 59.725, 47.662, 1669.461, 0., 0.084, 1.15, 49., 4.805, 
  244., 23.929, "", "", "", "", 43158., 1.1751936*^7, 1152.523, 4.233, 
  43897., 4.305, 0.011, 90.3, "tests performed", 5.609603*^6, 3.799848*^6, 
  1.809731*^6, 103758., 78897., 55.01, 37.27, 17.75, 7737., 62.04, 
  1.0196707*^7, 112.371, 46.2, 21.502, 14.924, 27936.896, 0.5, 127.842, 9.85, 
  16.3, 30., "", 3.39, 82.05, 0.864}, {"PRT", "Europe", "Portugal", 
  "2021-05-30", 848658., 445., 490.571, 17023., 0., 0.857, 83228.634, 43.642, 
  48.111, 1669.461, 0., 0.084, 1.15, 54., 5.296, 271., 26.577, "", "", 
  31.692, 3.108, 20306., 1.1772242*^7, 1154.514, 1.991, 44500., 4.364, 0.011, 
  90.7, "tests performed", 5.682852*^6, 3.83396*^6, 1.848868*^6, 73249., 
  79209., 55.73, 37.6, 18.13, 7768., 62.04, 1.0196707*^7, 112.371, 46.2, 
  21.502, 14.924, 27936.896, 0.5, 127.842, 9.85, 16.3, 30., "", 3.39, 82.05, 
  0.864}, {"PRT", "Europe", "Portugal", "2021-05-31", 849093., 435., 518.286, 
  17025., 2., 1., 83271.295, 42.661, 50.829, 1669.657, 0.196, 0.098, 1.15, 
  52., 5.1, 283., 27.754, "", "", "", "", 49684., 1.1821926*^7, 1159.387, 
  4.873, 45547., 4.467, 0.011, 87.9, "tests performed", 5.736668*^6, 
  3.860443*^6, 1.876198*^6, 53816., 79205., 56.26, 37.86, 18.4, 7768., 62.04, 
  1.0196707*^7, 112.371, 46.2, 21.502, 14.924, 27936.896, 0.5, 127.842, 9.85, 
  16.3, 30., "", 3.39, 82.05, 0.864}, {"PRT", "Europe", "Portugal", 
  "2021-06-01", 849538., 445., 528.286, 17025., 0., 0.571, 83314.937, 43.642, 
  51.809, 1669.657, 0., 0.056, 1.14, "", "", "", "", "", "", "", "", 58442., 
  1.1880368*^7, 1165.118, 5.731, 47730., 4.681, 0.011, 90.3, 
  "tests performed", 5.806788*^6, 3.892498*^6, 1.914263*^6, 70120., 79515., 
  56.95, 38.17, 18.77, 7798., 62.04, 1.0196707*^7, 112.371, 46.2, 21.502, 
  14.924, 27936.896, 0.5, 127.842, 9.85, 16.3, 30., "", 3.39, 82.05, 0.864}, 
 {"PRT", "Europe", "Portugal", "2021-06-02", 850262., 724., 546.857, 17026., 
  1., 0.571, 83385.94, 71.003, 53.631, 1669.755, 0.098, 0.056, 1.13, "", "", 
  "", "", "", "", "", "", 56149., 1.1936517*^7, 1170.625, 5.507, 48617., 
  4.768, 0.011, 88.9, "tests performed", 5.895544*^6, 3.934138*^6, 
  1.961379*^6, 88756., 82366., 57.82, 38.58, 19.24, 8078., 62.04, 
  1.0196707*^7, 112.371, 46.2, 21.502, 14.924, 27936.896, 0.5, 127.842, 9.85, 
  16.3, 30., "", 3.39, 82.05, 0.864}, {"PRT", "Europe", "Portugal", 
  "2021-06-03", 851031., 769., 575., 17029., 3., 1., 83461.357, 75.417, 
  56.391, 1670.049, 0.294, 0.098, 1.12, "", "", "", "", "", "", "", "", 
  34420., 1.1970937*^7, 1174., 3.376, 45858., 4.497, 0.013, 79.8, 
  "tests performed", 5.985025*^6, 3.987328*^6, 1.99767*^6, 89481., 82600., 
  58.7, 39.1, 19.59, 8101., 62.04, 1.0196707*^7, 112.371, 46.2, 21.502, 
  14.924, 27936.896, 0.5, 127.842, 9.85, 16.3, 30., "", 3.39, 82.05, 0.864}, 
 {"PRT", "Europe", "Portugal", "2021-06-04", 851461., 430., 551., 17029., 0., 
  0.857, 83503.527, 42.17, 54.037, 1670.049, 0., 0.084, 1.1, "", "", "", "", 
  "", "", "", "", 51833., 1.202277*^7, 1179.084, 5.083, 44856., 4.399, 0.012, 
  81.4, "tests performed", 6.056669*^6, 4.029187*^6, 2.027455*^6, 71644., 
  78689., 59.4, 39.51, 19.88, 7717., 62.04, 1.0196707*^7, 112.371, 46.2, 
  21.502, 14.924, 27936.896, 0.5, 127.842, 9.85, 16.3, 30., "", 3.39, 82.05, 
  0.864}, {"PRT", "Europe", "Portugal", "2021-06-05", 852034., 573., 545.857, 
  17032., 3., 1.286, 83559.722, 56.195, 53.533, 1670.343, 0.294, 0.126, 1.1, 
  "", "", "", "", "", "", "", "", 47290., 1.207006*^7, 1183.721, 4.638, 
  45446., 4.457, 0.012, 83.3, "tests performed", 6.147342*^6, 4.078234*^6, 
  2.069081*^6, 90673., 76820., 60.29, 40., 20.29, 7534., 62.04, 1.0196707*^7, 
  112.371, 46.2, 21.502, 14.924, 27936.896, 0.5, 127.842, 9.85, 16.3, 30., 
  "", 3.39, 82.05, 0.864}, {"PRT", "Europe", "Portugal", "2021-06-06", 
  852646., 612., 569.714, 17034., 2., 1.571, 83619.741, 60.019, 55.872, 
  1670.539, 0.196, 0.154, 1.11, "", "", "", "", "", "", "", "", "", "", "", 
  "", "", "", "", "", "", 6.228272*^6, 4.114064*^6, 2.114181*^6, 80930., 
  77917., 61.08, 40.35, 20.73, 7641., "", 1.0196707*^7, 112.371, 46.2, 
  21.502, 14.924, 27936.896, 0.5, 127.842, 9.85, 16.3, 30., "", 3.39, 82.05, 
  0.864}, {"PRT", "Europe", "Portugal", "2021-06-07", 853034., 388., 563., 
  17036., 2., 1.571, 83657.793, 38.052, 55.214, 1670.735, 0.196, 0.154, "", 
  "", "", "", "", "", "", "", "", "", "", "", "", "", "", "", "", "", 
  6.270324*^6, 4.134303*^6, 2.135994*^6, 42052., 76237., 61.49, 40.55, 20.95, 
  7477., "", 1.0196707*^7, 112.371, 46.2, 21.502, 14.924, 27936.896, 0.5, 
  127.842, 9.85, 16.3, 30., "", 3.39, 82.05, 0.864}, 
 {"QAT", "Asia", "Qatar", "2020-02-29", 1., 1., "", "", "", "", 0.347, 0.347, 
  "", "", "", "", "", "", "", "", "", "", "", "", "", "", "", "", "", "", "", 
  "", "", "", "", "", "", "", "", "", "", "", "", 13.89, 2.88106*^6, 227.322, 
  31.9, 1.307, 0.617, 116935.6, "", 176.69, 16.52, 0.8, 26.9, "", 1.2, 80.23, 
  0.848}, {"QAT", "Asia", "Qatar", "2020-03-01", 3., 2., "", "", "", "", 
  1.041, 0.694, "", "", "", "", "", "", "", "", "", "", "", "", "", "", "", 
  "", "", "", "", "", "", "", "", "", "", "", "", "", "", "", "", 13.89, 
  2.88106*^6, 227.322, 31.9, 1.307, 0.617, 116935.6, "", 176.69, 16.52, 0.8, 
  26.9, "", 1.2, 80.23, 0.848}, {"QAT", "Asia", "Qatar", "2020-03-02", 3., 
  0., "", "", "", "", 1.041, 0., "", "", "", "", "", "", "", "", "", "", "", 
  "", "", "", "", "", "", "", "", "", "", "", "", "", "", "", "", "", "", "", 
  "", 13.89, 2.88106*^6, 227.322, 31.9, 1.307, 0.617, 116935.6, "", 176.69, 
  16.52, 0.8, 26.9, "", 1.2, 80.23, 0.848}, {"QAT", "Asia", "Qatar", 
  "2020-03-03", 7., 4., "", "", "", "", 2.43, 1.388, "", "", "", "", "", "", 
  "", "", "", "", "", "", "", "", "", "", "", "", "", "", "", "", "", "", "", 
  "", "", "", "", "", "", 13.89, 2.88106*^6, 227.322, 31.9, 1.307, 0.617, 
  116935.6, "", 176.69, 16.52, 0.8, 26.9, "", 1.2, 80.23, 0.848}, 
 {"QAT", "Asia", "Qatar", "2020-03-04", 8., 1., "", "", "", "", 2.777, 0.347, 
  "", "", "", "", "", "", "", "", "", "", "", "", "", "", "", "", "", "", "", 
  "", "", "", "", "", "", "", "", "", "", "", "", 13.89, 2.88106*^6, 227.322, 
  31.9, 1.307, 0.617, 116935.6, "", 176.69, 16.52, 0.8, 26.9, "", 1.2, 80.23, 
  0.848}, {"QAT", "Asia", "Qatar", "2020-03-05", 8., 0., 1.143, "", "", 0., 
  2.777, 0., 0.397, "", "", 0., "", "", "", "", "", "", "", "", "", "", "", 
  "", "", "", "", "", "", "", "", "", "", "", "", "", "", "", "", 13.89, 
  2.88106*^6, 227.322, 31.9, 1.307, 0.617, 116935.6, "", 176.69, 16.52, 0.8, 
  26.9, "", 1.2, 80.23, 0.848}, {"QAT", "Asia", "Qatar", "2020-03-06", 8., 
  0., 1.143, "", "", 0., 2.777, 0., 0.397, "", "", 0., "", "", "", "", "", 
  "", "", "", "", "", "", "", "", "", "", "", "", "", "", "", "", "", "", "", 
  "", "", "", 13.89, 2.88106*^6, 227.322, 31.9, 1.307, 0.617, 116935.6, "", 
  176.69, 16.52, 0.8, 26.9, "", 1.2, 80.23, 0.848}, 
 {"QAT", "Asia", "Qatar", "2020-03-07", 8., 0., 1., "", "", 0., 2.777, 0., 
  0.347, "", "", 0., "", "", "", "", "", "", "", "", "", "", "", "", "", "", 
  "", "", "", "", "", "", "", "", "", "", "", "", "", 13.89, 2.88106*^6, 
  227.322, 31.9, 1.307, 0.617, 116935.6, "", 176.69, 16.52, 0.8, 26.9, "", 
  1.2, 80.23, 0.848}, {"QAT", "Asia", "Qatar", "2020-03-08", 15., 7., 1.714, 
  "", "", 0., 5.206, 2.43, 0.595, "", "", 0., "", "", "", "", "", "", "", "", 
  "", "", "", "", "", "", "", "", "", "", "", "", "", "", "", "", "", "", "", 
  13.89, 2.88106*^6, 227.322, 31.9, 1.307, 0.617, 116935.6, "", 176.69, 
  16.52, 0.8, 26.9, "", 1.2, 80.23, 0.848}, {"QAT", "Asia", "Qatar", 
  "2020-03-09", 18., 3., 2.143, "", "", 0., 6.248, 1.041, 0.744, "", "", 0., 
  "", "", "", "", "", "", "", "", "", "", "", "", "", "", "", "", "", "", "", 
  "", "", "", "", "", "", "", "", 13.89, 2.88106*^6, 227.322, 31.9, 1.307, 
  0.617, 116935.6, "", 176.69, 16.52, 0.8, 26.9, "", 1.2, 80.23, 0.848}, 
 {"QAT", "Asia", "Qatar", "2020-03-10", 24., 6., 2.429, "", "", 0., 8.33, 
  2.083, 0.843, "", "", 0., "", "", "", "", "", "", "", "", "", "", "", "", 
  "", "", "", "", "", "", "", "", "", "", "", "", "", "", "", 25., 
  2.88106*^6, 227.322, 31.9, 1.307, 0.617, 116935.6, "", 176.69, 16.52, 0.8, 
  26.9, "", 1.2, 80.23, 0.848}, {"QAT", "Asia", "Qatar", "2020-03-11", 262., 
  238., 36.286, "", "", 0., 90.939, 82.608, 12.595, "", "", 0., "", "", "", 
  "", "", "", "", "", "", "", "", "", "", "", "", "", "", "", "", "", "", "", 
  "", "", "", "", "", 25., 2.88106*^6, 227.322, 31.9, 1.307, 0.617, 116935.6, 
  "", 176.69, 16.52, 0.8, 26.9, "", 1.2, 80.23, 0.848}, 
 {"QAT", "Asia", "Qatar", "2020-03-12", 262., 0., 36.286, "", "", 0., 90.939, 
  0., 12.595, "", "", 0., 0.89, "", "", "", "", "", "", "", "", "", 5309., 
  1.843, "", "", "", "", "", "people tested", "", "", "", "", "", "", "", "", 
  "", 30.56, 2.88106*^6, 227.322, 31.9, 1.307, 0.617, 116935.6, "", 176.69, 
  16.52, 0.8, 26.9, "", 1.2, 80.23, 0.848}, {"QAT", "Asia", "Qatar", 
  "2020-03-13", 320., 58., 44.571, "", "", 0., 111.07, 20.131, 15.47, "", "", 
  0., 0.98, "", "", "", "", "", "", "", "", "", "", "", "", "", "", "", "", 
  "people tested", "", "", "", "", "", "", "", "", "", 30.56, 2.88106*^6, 
  227.322, 31.9, 1.307, 0.617, 116935.6, "", 176.69, 16.52, 0.8, 26.9, "", 
  1.2, 80.23, 0.848}, {"QAT", "Asia", "Qatar", "2020-03-14", 337., 17., 47., 
  "", "", 0., 116.971, 5.901, 16.313, "", "", 0., 0.91, "", "", "", "", "", 
  "", "", "", "", 6788., 2.356, "", "", "", "", "", "people tested", "", "", 
  "", "", "", "", "", "", "", 30.56, 2.88106*^6, 227.322, 31.9, 1.307, 0.617, 
  116935.6, "", 176.69, 16.52, 0.8, 26.9, "", 1.2, 80.23, 0.848}, 
 {"QAT", "Asia", "Qatar", "2020-03-15", 401., 64., 55.143, "", "", 0., 
  139.185, 22.214, 19.14, "", "", 0., 0.92, "", "", "", "", "", "", "", "", 
  1162., 7950., 2.759, 0.403, "", "", "", "", "people tested", "", "", "", 
  "", "", "", "", "", "", 41.67, 2.88106*^6, 227.322, 31.9, 1.307, 0.617, 
  116935.6, "", 176.69, 16.52, 0.8, 26.9, "", 1.2, 80.23, 0.848}, 
 {"QAT", "Asia", "Qatar", "2020-03-16", 439., 38., 60.143, "", "", 0., 
  152.374, 13.19, 20.875, "", "", 0., 0.78, "", "", "", "", "", "", "", "", 
  425., 8375., 2.907, 0.148, "", "", "", "", "people tested", "", "", "", "", 
  "", "", "", "", "", 41.67, 2.88106*^6, 227.322, 31.9, 1.307, 0.617, 
  116935.6, "", 176.69, 16.52, 0.8, 26.9, "", 1.2, 80.23, 0.848}, 
 {"QAT", "Asia", "Qatar", "2020-03-17", 439., 0., 59.286, "", "", 0., 
  152.374, 0., 20.578, "", "", 0., 0.59, "", "", "", "", "", "", "", "", 
  172., 8547., 2.967, 0.06, "", "", "", "", "people tested", "", "", "", "", 
  "", "", "", "", "", 61.11, 2.88106*^6, 227.322, 31.9, 1.307, 0.617, 
  116935.6, "", 176.69, 16.52, 0.8, 26.9, "", 1.2, 80.23, 0.848}, 
 {"QAT", "Asia", "Qatar", "2020-03-18", 452., 13., 27.143, "", "", 0., 
  156.887, 4.512, 9.421, "", "", 0., 0.58, "", "", "", "", "", "", "", "", 
  326., 8873., 3.08, 0.113, "", "", "", "", "people tested", "", "", "", "", 
  "", "", "", "", "", 63.89, 2.88106*^6, 227.322, 31.9, 1.307, 0.617, 
  116935.6, "", 176.69, 16.52, 0.8, 26.9, "", 1.2, 80.23, 0.848}, 
 {"QAT", "Asia", "Qatar", "2020-03-19", 460., 8., 28.286, "", "", 0., 
  159.663, 2.777, 9.818, "", "", 0., 0.54, "", "", "", "", "", "", "", "", 
  587., 9460., 3.284, 0.204, 593., 0.206, 0.048, 21., "people tested", "", 
  "", "", "", "", "", "", "", "", 63.89, 2.88106*^6, 227.322, 31.9, 1.307, 
  0.617, 116935.6, "", 176.69, 16.52, 0.8, 26.9, "", 1.2, 80.23, 0.848}, 
 {"QAT", "Asia", "Qatar", "2020-03-20", 470., 10., 21.429, "", "", 0., 
  163.134, 3.471, 7.438, "", "", 0., 0.46, "", "", "", "", "", "", "", "", 
  456., 9916., 3.442, 0.158, 552., 0.192, 0.039, 25.8, "people tested", "", 
  "", "", "", "", "", "", "", "", 63.89, 2.88106*^6, 227.322, 31.9, 1.307, 
  0.617, 116935.6, "", 176.69, 16.52, 0.8, 26.9, "", 1.2, 80.23, 0.848}, 
 {"QAT", "Asia", "Qatar", "2020-03-21", 481., 11., 20.571, "", "", 0., 
  166.952, 3.818, 7.14, "", "", 0., 0.45, "", "", "", "", "", "", "", "", 
  442., 10358., 3.595, 0.153, 510., 0.177, 0.04, 24.8, "people tested", "", 
  "", "", "", "", "", "", "", "", 63.89, 2.88106*^6, 227.322, 31.9, 1.307, 
  0.617, 116935.6, "", 176.69, 16.52, 0.8, 26.9, "", 1.2, 80.23, 0.848}, 
 {"QAT", "Asia", "Qatar", "2020-03-22", 494., 13., 13.286, "", "", 0., 
  171.465, 4.512, 4.611, "", "", 0., 0.46, "", "", "", "", "", "", "", "", 
  499., 10857., 3.768, 0.173, 415., 0.144, 0.032, 31.2, "people tested", "", 
  "", "", "", "", "", "", "", "", 80.56, 2.88106*^6, 227.322, 31.9, 1.307, 
  0.617, 116935.6, "", 176.69, 16.52, 0.8, 26.9, "", 1.2, 80.23, 0.848}, 
 {"QAT", "Asia", "Qatar", "2020-03-23", 501., 7., 8.857, "", "", 0., 173.894, 
  2.43, 3.074, "", "", 0., 0.6, "", "", "", "", "", "", "", "", 497., 11354., 
  3.941, 0.173, 426., 0.148, 0.021, 48.1, "people tested", "", "", "", "", 
  "", "", "", "", "", 80.56, 2.88106*^6, 227.322, 31.9, 1.307, 0.617, 
  116935.6, "", 176.69, 16.52, 0.8, 26.9, "", 1.2, 80.23, 0.848}, 
 {"QAT", "Asia", "Qatar", "2020-03-24", 526., 25., 12.429, "", "", 0., 
  182.572, 8.677, 4.314, "", "", 0., 0.85, "", "", "", "", "", "", "", "", 
  177., 11531., 4.002, 0.061, 426., 0.148, 0.029, 34.3, "people tested", "", 
  "", "", "", "", "", "", "", "", 80.56, 2.88106*^6, 227.322, 31.9, 1.307, 
  0.617, 116935.6, "", 176.69, 16.52, 0.8, 26.9, "", 1.2, 80.23, 0.848}, 
 {"QAT", "Asia", "Qatar", "2020-03-25", 537., 11., 12.143, "", "", 0., 
  186.39, 3.818, 4.215, "", "", 0., 0.96, "", "", "", "", "", "", "", "", 
  727., 12258., 4.255, 0.252, 484., 0.168, 0.025, 39.9, "people tested", "", 
  "", "", "", "", "", "", "", "", 80.56, 2.88106*^6, 227.322, 31.9, 1.307, 
  0.617, 116935.6, "", 176.69, 16.52, 0.8, 26.9, "", 1.2, 80.23, 0.848}, 
 {"QAT", "Asia", "Qatar", "2020-03-26", 549., 12., 12.714, "", "", 0., 
  190.555, 4.165, 4.413, "", "", 0., 1.05, "", "", "", "", "", "", "", "", 
  1423., 13681., 4.749, 0.494, 603., 0.209, 0.021, 47.4, "people tested", "", 
  "", "", "", "", "", "", "", "", 80.56, 2.88106*^6, 227.322, 31.9, 1.307, 
  0.617, 116935.6, "", 176.69, 16.52, 0.8, 26.9, "", 1.2, 80.23, 0.848}, 
 {"QAT", "Asia", "Qatar", "2020-03-27", 562., 13., 13.143, "", "", 0., 
  195.067, 4.512, 4.562, "", "", 0., 1.23, "", "", "", "", "", "", "", "", 
  1164., 14845., 5.153, 0.404, 704., 0.244, 0.019, 53.6, "people tested", "", 
  "", "", "", "", "", "", "", "", 80.56, 2.88106*^6, 227.322, 31.9, 1.307, 
  0.617, 116935.6, "", 176.69, 16.52, 0.8, 26.9, "", 1.2, 80.23, 0.848}, 
 {"QAT", "Asia", "Qatar", "2020-03-28", 590., 28., 15.571, 1., 1., 0.143, 
  204.786, 9.719, 5.405, 0.347, 0.347, 0.05, 1.56, "", "", "", "", "", "", 
  "", "", 1737., 16582., 5.756, 0.603, 889., 0.309, 0.018, 57.1, 
  "people tested", "", "", "", "", "", "", "", "", "", 86.11, 2.88106*^6, 
  227.322, 31.9, 1.307, 0.617, 116935.6, "", 176.69, 16.52, 0.8, 26.9, "", 
  1.2, 80.23, 0.848}, {"QAT", "Asia", "Qatar", "2020-03-29", 634., 44., 20., 
  1., 0., 0.143, 220.058, 15.272, 6.942, 0.347, 0., 0.05, 1.94, "", "", "", 
  "", "", "", "", "", 2295., 18877., 6.552, 0.797, 1146., 0.398, 0.017, 57.3, 
  "people tested", "", "", "", "", "", "", "", "", "", 86.11, 2.88106*^6, 
  227.322, 31.9, 1.307, 0.617, 116935.6, "", 176.69, 16.52, 0.8, 26.9, "", 
  1.2, 80.23, 0.848}, {"QAT", "Asia", "Qatar", "2020-03-30", 693., 59., 
  27.429, 1., 0., 0.143, 240.536, 20.479, 9.52, 0.347, 0., 0.05, 2.3, "", "", 
  "", "", "", "", "", "", 1181., 20058., 6.962, 0.41, 1243., 0.431, 0.022, 
  45.3, "people tested", "", "", "", "", "", "", "", "", "", 86.11, 
  2.88106*^6, 227.322, 31.9, 1.307, 0.617, 116935.6, "", 176.69, 16.52, 0.8, 
  26.9, "", 1.2, 80.23, 0.848}, {"QAT", "Asia", "Qatar", "2020-03-31", 781., 
  88., 36.429, 2., 1., 0.286, 271.081, 30.544, 12.644, 0.694, 0.347, 0.099, 
  2.51, "", "", "", "", "", "", "", "", 2291., 22349., 7.757, 0.795, 1545., 
  0.536, 0.024, 42.4, "people tested", "", "", "", "", "", "", "", "", "", 
  86.11, 2.88106*^6, 227.322, 31.9, 1.307, 0.617, 116935.6, "", 176.69, 
  16.52, 0.8, 26.9, "", 1.2, 80.23, 0.848}, {"QAT", "Asia", "Qatar", 
  "2020-04-01", 835., 54., 42.571, 2., 0., 0.286, 289.824, 18.743, 14.776, 
  0.694, 0., 0.099, 2.53, "", "", "", "", "", "", "", "", 2476., 24825., 
  8.617, 0.859, 1795., 0.623, 0.024, 42.2, "people tested", "", "", "", "", 
  "", "", "", "", "", 86.11, 2.88106*^6, 227.322, 31.9, 1.307, 0.617, 
  116935.6, "", 176.69, 16.52, 0.8, 26.9, "", 1.2, 80.23, 0.848}, 
 {"QAT", "Asia", "Qatar", "2020-04-02", 949., 114., 57.143, 3., 1., 0.429, 
  329.393, 39.569, 19.834, 1.041, 0.347, 0.149, 2.71, "", "", "", "", "", "", 
  "", "", 1435., 26260., 9.115, 0.498, 1797., 0.624, 0.032, 31.4, 
  "people tested", "", "", "", "", "", "", "", "", "", 86.11, 2.88106*^6, 
  227.322, 31.9, 1.307, 0.617, 116935.6, "", 176.69, 16.52, 0.8, 26.9, "", 
  1.2, 80.23, 0.848}, {"QAT", "Asia", "Qatar", "2020-04-03", 1075., 126., 
  73.286, 3., 0., 0.429, 373.127, 43.734, 25.437, 1.041, 0., 0.149, 2.79, "", 
  "", "", "", "", "", "", "", 2153., 28413., 9.862, 0.747, 1938., 0.673, 
  0.038, 26.4, "people tested", "", "", "", "", "", "", "", "", "", 86.11, 
  2.88106*^6, 227.322, 31.9, 1.307, 0.617, 116935.6, "", 176.69, 16.52, 0.8, 
  26.9, "", 1.2, 80.23, 0.848}, {"QAT", "Asia", "Qatar", "2020-04-04", 1325., 
  250., 105., 3., 0., 0.286, 459.9, 86.774, 36.445, 1.041, 0., 0.099, 2.86, 
  "", "", "", "", "", "", "", "", 3538., 31951., 11.09, 1.228, 2196., 0.762, 
  0.048, 20.9, "people tested", "", "", "", "", "", "", "", "", "", 86.11, 
  2.88106*^6, 227.322, 31.9, 1.307, 0.617, 116935.6, "", 176.69, 16.52, 0.8, 
  26.9, "", 1.2, 80.23, 0.848}, {"QAT", "Asia", "Qatar", "2020-04-05", 1604., 
  279., 138.571, 4., 1., 0.429, 556.74, 96.839, 48.097, 1.388, 0.347, 0.149, 
  2.59, "", "", "", "", "", "", "", "", 3806., 35757., 12.411, 1.321, 2411., 
  0.837, 0.057, 17.4, "people tested", "", "", "", "", "", "", "", "", "", 
  86.11, 2.88106*^6, 227.322, 31.9, 1.307, 0.617, 116935.6, "", 176.69, 
  16.52, 0.8, 26.9, "", 1.2, 80.23, 0.848}, {"QAT", "Asia", "Qatar", 
  "2020-04-06", 1832., 228., 162.714, 4., 0., 0.429, 635.877, 79.138, 56.477, 
  1.388, 0., 0.149, 2.19, "", "", "", "", "", "", "", "", 2351., 38108., 
  13.227, 0.816, 2579., 0.895, 0.063, 15.8, "people tested", "", "", "", "", 
  "", "", "", "", "", 86.11, 2.88106*^6, 227.322, 31.9, 1.307, 0.617, 
  116935.6, "", 176.69, 16.52, 0.8, 26.9, "", 1.2, 80.23, 0.848}, 
 {"QAT", "Asia", "Qatar", "2020-04-07", 2057., 225., 182.286, 6., 2., 0.571, 
  713.973, 78.096, 63.27, 2.083, 0.694, 0.198, 1.87, "", "", "", "", "", "", 
  "", "", 3710., 41818., 14.515, 1.288, 2781., 0.965, 0.066, 15.3, 
  "people tested", "", "", "", "", "", "", "", "", "", 86.11, 2.88106*^6, 
  227.322, 31.9, 1.307, 0.617, 116935.6, "", 176.69, 16.52, 0.8, 26.9, "", 
  1.2, 80.23, 0.848}, {"QAT", "Asia", "Qatar", "2020-04-08", 2210., 153., 
  196.429, 6., 0., 0.571, 767.079, 53.105, 68.179, 2.083, 0., 0.198, 1.62, 
  "", "", "", "", "", "", "", "", "", "", "", "", 2522., 0.875, 0.078, 12.8, 
  "people tested", "", "", "", "", "", "", "", "", "", 86.11, 2.88106*^6, 
  227.322, 31.9, 1.307, 0.617, 116935.6, "", 176.69, 16.52, 0.8, 26.9, "", 
  1.2, 80.23, 0.848}, {"QAT", "Asia", "Qatar", "2020-04-09", 2376., 166., 
  203.857, 6., 0., 0.429, 824.696, 57.618, 70.758, 2.083, 0., 0.149, 1.41, 
  "", "", "", "", "", "", "", "", "", 43144., 14.975, "", 2412., 0.837, 
  0.085, 11.8, "people tested", "", "", "", "", "", "", "", "", "", 86.11, 
  2.88106*^6, 227.322, 31.9, 1.307, 0.617, 116935.6, "", 176.69, 16.52, 0.8, 
  26.9, "", 1.2, 80.23, 0.848}, {"QAT", "Asia", "Qatar", "2020-04-10", 2512., 
  136., 205.286, 6., 0., 0.429, 871.901, 47.205, 71.254, 2.083, 0., 0.149, 
  1.31, "", "", "", "", "", "", "", "", 2195., 45339., 15.737, 0.762, 2418., 
  0.839, 0.085, 11.8, "people tested", "", "", "", "", "", "", "", "", "", 
  86.11, 2.88106*^6, 227.322, 31.9, 1.307, 0.617, 116935.6, "", 176.69, 
  16.52, 0.8, 26.9, "", 1.2, 80.23, 0.848}, {"QAT", "Asia", "Qatar", 
  "2020-04-11", 2728., 216., 200.429, 6., 0., 0.429, 946.874, 74.972, 69.568, 
  2.083, 0., 0.149, 1.32, "", "", "", "", "", "", "", "", 2412., 47751., 
  16.574, 0.837, 2257., 0.783, 0.089, 11.3, "people tested", "", "", "", "", 
  "", "", "", "", "", 86.11, 2.88106*^6, 227.322, 31.9, 1.307, 0.617, 
  116935.6, "", 176.69, 16.52, 0.8, 26.9, "", 1.2, 80.23, 0.848}, 
 {"QAT", "Asia", "Qatar", "2020-04-12", 2979., 251., 196.429, 7., 1., 0.429, 
  1033.994, 87.121, 68.179, 2.43, 0.347, 0.149, 1.38, "", "", "", "", "", "", 
  "", "", 1351., 49102., 17.043, 0.469, 1906., 0.662, 0.103, 9.7, 
  "people tested", "", "", "", "", "", "", "", "", "", 86.11, 2.88106*^6, 
  227.322, 31.9, 1.307, 0.617, 116935.6, "", 176.69, 16.52, 0.8, 26.9, "", 
  1.2, 80.23, 0.848}, {"QAT", "Asia", "Qatar", "2020-04-13", 3231., 252., 
  199.857, 7., 0., 0.429, 1121.462, 87.468, 69.369, 2.43, 0., 0.149, 1.43, 
  "", "", "", "", "", "", "", "", 1726., 50828., 17.642, 0.599, 1817., 0.631, 
  0.11, 9.1, "people tested", "", "", "", "", "", "", "", "", "", 86.11, 
  2.88106*^6, 227.322, 31.9, 1.307, 0.617, 116935.6, "", 176.69, 16.52, 0.8, 
  26.9, "", 1.2, 80.23, 0.848}, {"QAT", "Asia", "Qatar", "2020-04-14", 3428., 
  197., 195.857, 7., 0., 0.143, 1189.84, 68.378, 67.981, 2.43, 0., 0.05, 1.5, 
  "", "", "", "", "", "", "", "", 1794., 52622., 18.265, 0.623, 1543., 0.536, 
  0.127, 7.9, "people tested", "", "", "", "", "", "", "", "", "", 86.11, 
  2.88106*^6, 227.322, 31.9, 1.307, 0.617, 116935.6, "", 176.69, 16.52, 0.8, 
  26.9, "", 1.2, 80.23, 0.848}, {"QAT", "Asia", "Qatar", "2020-04-15", 3711., 
  283., 214.429, 7., 0., 0.143, 1288.068, 98.228, 74.427, 2.43, 0., 0.05, 
  1.67, "", "", "", "", "", "", "", "", 1862., 54484., 18.911, 0.646, 1715., 
  0.595, 0.125, 8., "people tested", "", "", "", "", "", "", "", "", "", 
  86.11, 2.88106*^6, 227.322, 31.9, 1.307, 0.617, 116935.6, "", 176.69, 
  16.52, 0.8, 26.9, "", 1.2, 80.23, 0.848}, {"QAT", "Asia", "Qatar", 
  "2020-04-16", 4103., 392., 246.714, 7., 0., 0.143, 1424.129, 136.061, 
  85.633, 2.43, 0., 0.05, 1.79, "", "", "", "", "", "", "", "", 1897., 
  56381., 19.57, 0.658, 1891., 0.656, 0.13, 7.7, "people tested", "", "", "", 
  "", "", "", "", "", "", 86.11, 2.88106*^6, 227.322, 31.9, 1.307, 0.617, 
  116935.6, "", 176.69, 16.52, 0.8, 26.9, "", 1.2, 80.23, 0.848}, 
 {"QAT", "Asia", "Qatar", "2020-04-17", 4663., 560., 307.286, 7., 0., 0.143, 
  1618.502, 194.373, 106.657, 2.43, 0., 0.05, 1.81, "", "", "", "", "", "", 
  "", "", 1947., 58328., 20.245, 0.676, 1856., 0.644, 0.166, 6., 
  "people tested", "", "", "", "", "", "", "", "", "", 86.11, 2.88106*^6, 
  227.322, 31.9, 1.307, 0.617, 116935.6, "", 176.69, 16.52, 0.8, 26.9, "", 
  1.2, 80.23, 0.848}, {"QAT", "Asia", "Qatar", "2020-04-18", 5008., 345., 
  325.714, 8., 1., 0.286, 1738.249, 119.748, 113.054, 2.777, 0.347, 0.099, 
  1.63, "", "", "", "", "", "", "", "", 1811., 60139., 20.874, 0.629, 1770., 
  0.614, 0.184, 5.4, "people tested", "", "", "", "", "", "", "", "", "", 
  86.11, 2.88106*^6, 227.322, 31.9, 1.307, 0.617, 116935.6, "", 176.69, 
  16.52, 0.8, 26.9, "", 1.2, 80.23, 0.848}, {"QAT", "Asia", "Qatar", 
  "2020-04-19", 5448., 440., 352.714, 8., 0., 0.143, 1890.971, 152.722, 
  122.425, 2.777, 0., 0.05, 1.6, "", "", "", "", "", "", "", "", 2399., 
  62538., 21.707, 0.833, 1919., 0.666, 0.184, 5.4, "people tested", "", "", 
  "", "", "", "", "", "", "", 86.11, 2.88106*^6, 227.322, 31.9, 1.307, 0.617, 
  116935.6, "", 176.69, 16.52, 0.8, 26.9, "", 1.2, 80.23, 0.848}, 
 {"QAT", "Asia", "Qatar", "2020-04-20", 6015., 567., 397.714, 9., 1., 0.286, 
  2087.773, 196.803, 138.044, 3.124, 0.347, 0.099, 1.65, "", "", "", "", "", 
  "", "", "", 2082., 64620., 22.429, 0.723, 1970., 0.684, 0.202, 5., 
  "people tested", "", "", "", "", "", "", "", "", "", 86.11, 2.88106*^6, 
  227.322, 31.9, 1.307, 0.617, 116935.6, "", 176.69, 16.52, 0.8, 26.9, "", 
  1.2, 80.23, 0.848}, {"QAT", "Asia", "Qatar", "2020-04-21", 6533., 518., 
  443.571, 9., 0., 0.286, 2267.568, 179.795, 153.961, 3.124, 0., 0.099, 1.67, 
  "", "", "", "", "", "", "", "", 2105., 66725., 23.16, 0.731, 2015., 0.699, 
  0.22, 4.5, "people tested", "", "", "", "", "", "", "", "", "", 86.11, 
  2.88106*^6, 227.322, 31.9, 1.307, 0.617, 116935.6, "", 176.69, 16.52, 0.8, 
  26.9, "", 1.2, 80.23, 0.848}, {"QAT", "Asia", "Qatar", "2020-04-22", 7141., 
  608., 490., 10., 1., 0.429, 2478.602, 211.033, 170.076, 3.471, 0.347, 
  0.149, 1.69, "", "", "", "", "", "", "", "", 3287., 70012., 24.301, 1.141, 
  2218., 0.77, 0.221, 4.5, "people tested", "", "", "", "", "", "", "", "", 
  "", 83.33, 2.88106*^6, 227.322, 31.9, 1.307, 0.617, 116935.6, "", 176.69, 
  16.52, 0.8, 26.9, "", 1.2, 80.23, 0.848}, {"QAT", "Asia", "Qatar", 
  "2020-04-23", 7764., 623., 523., 10., 0., 0.429, 2694.841, 216.24, 181.53, 
  3.471, 0., 0.149, 1.65, "", "", "", "", "", "", "", "", 3445., 73457., 
  25.497, 1.196, 2439., 0.847, 0.214, 4.7, "people tested", "", "", "", "", 
  "", "", "", "", "", 83.33, 2.88106*^6, 227.322, 31.9, 1.307, 0.617, 
  116935.6, "", 176.69, 16.52, 0.8, 26.9, "", 1.2, 80.23, 0.848}, 
 {"QAT", "Asia", "Qatar", "2020-04-24", 8525., 761., 551.714, 10., 0., 0.429, 
  2958.98, 264.139, 191.497, 3.471, 0., 0.149, 1.63, "", "", "", "", "", "", 
  "", "", 2431., 75888., 26.34, 0.844, 2509., 0.871, 0.22, 4.5, 
  "people tested", "", "", "", "", "", "", "", "", "", 83.33, 2.88106*^6, 
  227.322, 31.9, 1.307, 0.617, 116935.6, "", 176.69, 16.52, 0.8, 26.9, "", 
  1.2, 80.23, 0.848}, {"QAT", "Asia", "Qatar", "2020-04-25", 9358., 833., 
  621.429, 10., 0., 0.286, 3248.11, 289.13, 215.694, 3.471, 0., 0.099, 1.61, 
  "", "", "", "", "", "", "", "", 3817., 79705., 27.665, 1.325, 2795., 0.97, 
  0.222, 4.5, "people tested", "", "", "", "", "", "", "", "", "", 83.33, 
  2.88106*^6, 227.322, 31.9, 1.307, 0.617, 116935.6, "", 176.69, 16.52, 0.8, 
  26.9, "", 1.2, 80.23, 0.848}, {"QAT", "Asia", "Qatar", "2020-04-26", 
  10287., 929., 691.286, 10., 0., 0.286, 3570.561, 322.451, 239.941, 3.471, 
  0., 0.099, 1.55, "", "", "", "", "", "", "", "", 2584., 82289., 28.562, 
  0.897, 2822., 0.98, 0.245, 4.1, "people tested", "", "", "", "", "", "", 
  "", "", "", 83.33, 2.88106*^6, 227.322, 31.9, 1.307, 0.617, 116935.6, "", 
  176.69, 16.52, 0.8, 26.9, "", 1.2, 80.23, 0.848}, 
 {"QAT", "Asia", "Qatar", "2020-04-27", 11244., 957., 747., 10., 0., 0.143, 
  3902.73, 332.169, 259.28, 3.471, 0., 0.05, 1.46, "", "", "", "", "", "", 
  "", "", 3420., 85709., 29.749, 1.187, 3013., 1.046, 0.248, 4., 
  "people tested", "", "", "", "", "", "", "", "", "", 83.33, 2.88106*^6, 
  227.322, 31.9, 1.307, 0.617, 116935.6, "", 176.69, 16.52, 0.8, 26.9, "", 
  1.2, 80.23, 0.848}, {"QAT", "Asia", "Qatar", "2020-04-28", 11921., 677., 
  769.714, 10., 0., 0.143, 4137.713, 234.983, 267.164, 3.471, 0., 0.05, 1.32, 
  "", "", "", "", "", "", "", "", 2898., 88607., 30.755, 1.006, 3126., 1.085, 
  0.246, 4.1, "people tested", "", "", "", "", "", "", "", "", "", 83.33, 
  2.88106*^6, 227.322, 31.9, 1.307, 0.617, 116935.6, "", 176.69, 16.52, 0.8, 
  26.9, "", 1.2, 80.23, 0.848}, {"QAT", "Asia", "Qatar", "2020-04-29", 
  12564., 643., 774.714, 10., 0., 0., 4360.895, 223.182, 268.899, 3.471, 0., 
  0., 1.24, "", "", "", "", "", "", "", "", 2808., 91415., 31.73, 0.975, 
  3058., 1.061, 0.253, 3.9, "people tested", "", "", "", "", "", "", "", "", 
  "", 83.33, 2.88106*^6, 227.322, 31.9, 1.307, 0.617, 116935.6, "", 176.69, 
  16.52, 0.8, 26.9, "", 1.2, 80.23, 0.848}, {"QAT", "Asia", "Qatar", 
  "2020-04-30", 13409., 845., 806.429, 10., 0., 0., 4654.19, 293.295, 
  279.907, 3.471, 0., 0., 1.2, "", "", "", "", "", "", "", "", 3085., 94500., 
  32.8, 1.071, 3006., 1.043, 0.268, 3.7, "people tested", "", "", "", "", "", 
  "", "", "", "", 83.33, 2.88106*^6, 227.322, 31.9, 1.307, 0.617, 116935.6, 
  "", 176.69, 16.52, 0.8, 26.9, "", 1.2, 80.23, 0.848}, 
 {"QAT", "Asia", "Qatar", "2020-05-01", 14096., 687., 795.857, 12., 2., 
  0.286, 4892.644, 238.454, 276.238, 4.165, 0.694, 0.099, 1.11, "", "", "", 
  "", "", "", "", "", 3226., 97726., 33.92, 1.12, 3120., 1.083, 0.255, 3.9, 
  "people tested", "", "", "", "", "", "", "", "", "", 83.33, 2.88106*^6, 
  227.322, 31.9, 1.307, 0.617, 116935.6, "", 176.69, 16.52, 0.8, 26.9, "", 
  1.2, 80.23, 0.848}, {"QAT", "Asia", "Qatar", "2020-05-02", 14872., 776., 
  787.714, 12., 0., 0.286, 5161.989, 269.345, 273.411, 4.165, 0., 0.099, 
  1.09, "", "", "", "", "", "", "", "", 4002., 101728., 35.309, 1.389, 3146., 
  1.092, 0.25, 4., "people tested", "", "", "", "", "", "", "", "", "", 
  83.33, 2.88106*^6, 227.322, 31.9, 1.307, 0.617, 116935.6, "", 176.69, 
  16.52, 0.8, 26.9, "", 1.2, 80.23, 0.848}, {"QAT", "Asia", "Qatar", 
  "2020-05-03", 15551., 679., 752., 12., 0., 0.286, 5397.666, 235.677, 
  261.015, 4.165, 0., 0.099, 1.08, "", "", "", "", "", "", "", "", 2707., 
  104435., 36.249, 0.94, 3164., 1.098, 0.238, 4.2, "people tested", "", "", 
  "", "", "", "", "", "", "", 83.33, 2.88106*^6, 227.322, 31.9, 1.307, 0.617, 
  116935.6, "", 176.69, 16.52, 0.8, 26.9, "", 1.2, 80.23, 0.848}, 
 {"QAT", "Asia", "Qatar", "2020-05-04", 16191., 640., 706.714, 12., 0., 
  0.286, 5619.807, 222.14, 245.297, 4.165, 0., 0.099, 1.13, "", "", "", "", 
  "", "", "", "", 2360., 106795., 37.068, 0.819, 3012., 1.045, 0.235, 4.3, 
  "people tested", "", "", "", "", "", "", "", "", "", 83.33, 2.88106*^6, 
  227.322, 31.9, 1.307, 0.617, 116935.6, "", 176.69, 16.52, 0.8, 26.9, "", 
  1.2, 80.23, 0.848}, {"QAT", "Asia", "Qatar", "2020-05-05", 17142., 951., 
  745.857, 12., 0., 0.286, 5949.893, 330.087, 258.883, 4.165, 0., 0.099, 
  1.23, "", "", "", "", "", "", "", "", 2967., 109762., 38.098, 1.03, 3022., 
  1.049, 0.247, 4.1, "people tested", "", "", "", "", "", "", "", "", "", 
  83.33, 2.88106*^6, 227.322, 31.9, 1.307, 0.617, 116935.6, "", 176.69, 
  16.52, 0.8, 26.9, "", 1.2, 80.23, 0.848}, {"QAT", "Asia", "Qatar", 
  "2020-05-06", 17972., 830., 772.571, 12., 0., 0.286, 6237.982, 288.088, 
  268.155, 4.165, 0., 0.099, 1.28, "", "", "", "", "", "", "", "", 3201., 
  112963., 39.209, 1.111, 3078., 1.068, 0.251, 4., "people tested", "", "", 
  "", "", "", "", "", "", "", 83.33, 2.88106*^6, 227.322, 31.9, 1.307, 0.617, 
  116935.6, "", 176.69, 16.52, 0.8, 26.9, "", 1.2, 80.23, 0.848}, 
 {"QAT", "Asia", "Qatar", "2020-05-07", 18890., 918., 783., 12., 0., 0.286, 
  6556.615, 318.633, 271.775, 4.165, 0., 0.099, 1.32, "", "", "", "", "", "", 
  "", "", 3532., 116495., 40.435, 1.226, 3142., 1.091, 0.249, 4., 
  "people tested", "", "", "", "", "", "", "", "", "", 83.33, 2.88106*^6, 
  227.322, 31.9, 1.307, 0.617, 116935.6, "", 176.69, 16.52, 0.8, 26.9, "", 
  1.2, 80.23, 0.848}, {"QAT", "Asia", "Qatar", "2020-05-08", 20201., 1311., 
  872.143, 12., 0., 0., 7011.655, 455.041, 302.716, 4.165, 0., 0., 1.39, "", 
  "", "", "", "", "", "", "", 3963., 120458., 41.81, 1.376, 3247., 1.127, 
  0.269, 3.7, "people tested", "", "", "", "", "", "", "", "", "", 83.33, 
  2.88106*^6, 227.322, 31.9, 1.307, 0.617, 116935.6, "", 176.69, 16.52, 0.8, 
  26.9, "", 1.2, 80.23, 0.848}, {"QAT", "Asia", "Qatar", "2020-05-09", 
  21331., 1130., 922.714, 13., 1., 0.143, 7403.872, 392.217, 320.269, 4.512, 
  0.347, 0.05, 1.36, "", "", "", "", "", "", "", "", 4096., 124554., 43.232, 
  1.422, 3261., 1.132, 0.283, 3.5, "people tested", "", "", "", "", "", "", 
  "", "", "", 83.33, 2.88106*^6, 227.322, 31.9, 1.307, 0.617, 116935.6, "", 
  176.69, 16.52, 0.8, 26.9, "", 1.2, 80.23, 0.848}, 
 {"QAT", "Asia", "Qatar", "2020-05-10", 22520., 1189., 995.571, 14., 1., 
  0.286, 7816.568, 412.695, 345.557, 4.859, 0.347, 0.099, 1.36, "", "", "", 
  "", "", "", "", "", 3215., 127769., 44.348, 1.116, 3333., 1.157, 0.299, 
  3.3, "people tested", "", "", "", "", "", "", "", "", "", 83.33, 
  2.88106*^6, 227.322, 31.9, 1.307, 0.617, 116935.6, "", 176.69, 16.52, 0.8, 
  26.9, "", 1.2, 80.23, 0.848}, {"QAT", "Asia", "Qatar", "2020-05-11", 
  23623., 1103., 1061.714, 14., 0., 0.286, 8199.413, 382.845, 368.515, 4.859, 
  0., 0.099, 1.37, "", "", "", "", "", "", "", "", 3275., 131044., 45.485, 
  1.137, 3464., 1.202, 0.306, 3.3, "people tested", "", "", "", "", "", "", 
  "", "", "", 83.33, 2.88106*^6, 227.322, 31.9, 1.307, 0.617, 116935.6, "", 
  176.69, 16.52, 0.8, 26.9, "", 1.2, 80.23, 0.848}, 
 {"QAT", "Asia", "Qatar", "2020-05-12", 25149., 1526., 1143.857, 14., 0., 
  0.286, 8729.079, 529.666, 397.026, 4.859, 0., 0.099, 1.41, "", "", "", "", 
  "", "", "", "", 4250., 135294., 46.96, 1.475, 3647., 1.266, 0.314, 3.2, 
  "people tested", "", "", "", "", "", "", "", "", "", 83.33, 2.88106*^6, 
  227.322, 31.9, 1.307, 0.617, 116935.6, "", 176.69, 16.52, 0.8, 26.9, "", 
  1.2, 80.23, 0.848}, {"QAT", "Asia", "Qatar", "2020-05-13", 26539., 1390., 
  1223.857, 14., 0., 0.286, 9211.54, 482.461, 424.794, 4.859, 0., 0.099, 1.4, 
  "", "", "", "", "", "", "", "", 3833., 139127., 48.29, 1.33, 3738., 1.297, 
  0.327, 3.1, "people tested", "", "", "", "", "", "", "", "", "", 83.33, 
  2.88106*^6, 227.322, 31.9, 1.307, 0.617, 116935.6, "", 176.69, 16.52, 0.8, 
  26.9, "", 1.2, 80.23, 0.848}, {"QAT", "Asia", "Qatar", "2020-05-14", 
  28272., 1733., 1340.286, 14., 0., 0.286, 9813.055, 601.515, 465.206, 4.859, 
  0., 0.099, 1.36, "", "", "", "", "", "", "", "", 4811., 143938., 49.96, 
  1.67, 3920., 1.361, 0.342, 2.9, "people tested", "", "", "", "", "", "", 
  "", "", "", 83.33, 2.88106*^6, 227.322, 31.9, 1.307, 0.617, 116935.6, "", 
  176.69, 16.52, 0.8, 26.9, "", 1.2, 80.23, 0.848}, 
 {"QAT", "Asia", "Qatar", "2020-05-15", 29425., 1153., 1317.714, 14., 0., 
  0.286, 10213.255, 400.2, 457.371, 4.859, 0., 0.099, 1.25, "", "", "", "", 
  "", "", "", "", 4235., 148173., 51.43, 1.47, 3959., 1.374, 0.333, 3., 
  "people tested", "", "", "", "", "", "", "", "", "", 83.33, 2.88106*^6, 
  227.322, 31.9, 1.307, 0.617, 116935.6, "", 176.69, 16.52, 0.8, 26.9, "", 
  1.2, 80.23, 0.848}, {"QAT", "Asia", "Qatar", "2020-05-16", 30972., 1547., 
  1377.286, 15., 1., 0.286, 10750.21, 536.955, 478.048, 5.206, 0.347, 0.099, 
  1.25, "", "", "", "", "", "", "", "", 4531., 152704., 53.003, 1.573, 4021., 
  1.396, 0.343, 2.9, "people tested", "", "", "", "", "", "", "", "", "", 
  83.33, 2.88106*^6, 227.322, 31.9, 1.307, 0.617, 116935.6, "", 176.69, 
  16.52, 0.8, 26.9, "", 1.2, 80.23, 0.848}, {"QAT", "Asia", "Qatar", 
  "2020-05-17", 32604., 1632., 1440.571, 15., 0., 0.143, 11316.668, 566.458, 
  500.014, 5.206, 0., 0.05, 1.25, "", "", "", "", "", "", "", "", 4866., 
  157570., 54.692, 1.689, 4257., 1.478, 0.338, 3., "people tested", "", "", 
  "", "", "", "", "", "", "", 83.33, 2.88106*^6, 227.322, 31.9, 1.307, 0.617, 
  116935.6, "", 176.69, 16.52, 0.8, 26.9, "", 1.2, 80.23, 0.848}, 
 {"QAT", "Asia", "Qatar", "2020-05-18", 33969., 1365., 1478., 15., 0., 0.143, 
  11790.452, 473.784, 513.006, 5.206, 0., 0.05, 1.21, "", "", "", "", "", "", 
  "", "", 4125., 161695., 56.123, 1.432, 4379., 1.52, 0.338, 3., 
  "people tested", "", "", "", "", "", "", "", "", "", 83.33, 2.88106*^6, 
  227.322, 31.9, 1.307, 0.617, 116935.6, "", 176.69, 16.52, 0.8, 26.9, "", 
  1.2, 80.23, 0.848}, {"QAT", "Asia", "Qatar", "2020-05-19", 35606., 1637., 
  1493.857, 15., 0., 0.143, 12358.646, 568.194, 518.51, 5.206, 0., 0.05, 1.2, 
  "", "", "", "", "", "", "", "", 4487., 166182., 57.681, 1.557, 4413., 
  1.532, 0.339, 3., "people tested", "", "", "", "", "", "", "", "", "", 
  83.33, 2.88106*^6, 227.322, 31.9, 1.307, 0.617, 116935.6, "", 176.69, 
  16.52, 0.8, 26.9, "", 1.2, 80.23, 0.848}, {"QAT", "Asia", "Qatar", 
  "2020-05-20", 37097., 1491., 1508.286, 16., 1., 0.286, 12876.164, 517.518, 
  523.518, 5.554, 0.347, 0.099, 1.19, "", "", "", "", "", "", "", "", 4255., 
  170437., 59.158, 1.477, 4473., 1.553, 0.337, 3., "people tested", "", "", 
  "", "", "", "", "", "", "", 83.33, 2.88106*^6, 227.322, 31.9, 1.307, 0.617, 
  116935.6, "", 176.69, 16.52, 0.8, 26.9, "", 1.2, 80.23, 0.848}, 
 {"QAT", "Asia", "Qatar", "2020-05-21", 38651., 1554., 1482.714, 17., 1., 
  0.429, 13415.548, 539.385, 514.642, 5.901, 0.347, 0.149, 1.17, "", "", "", 
  "", "", "", "", "", 5045., 175482., 60.909, 1.751, 4506., 1.564, 0.329, 3., 
  "people tested", "", "", "", "", "", "", "", "", "", 83.33, 2.88106*^6, 
  227.322, 31.9, 1.307, 0.617, 116935.6, "", 176.69, 16.52, 0.8, 26.9, "", 
  1.2, 80.23, 0.848}, {"QAT", "Asia", "Qatar", "2020-05-22", 40481., 1830., 
  1579.429, 19., 2., 0.714, 14050.731, 635.183, 548.211, 6.595, 0.694, 0.248, 
  1.18, "", "", "", "", "", "", "", "", 5160., 180642., 62.7, 1.791, 4638., 
  1.61, 0.341, 2.9, "people tested", "", "", "", "", "", "", "", "", "", 
  83.33, 2.88106*^6, 227.322, 31.9, 1.307, 0.617, 116935.6, "", 176.69, 
  16.52, 0.8, 26.9, "", 1.2, 80.23, 0.848}, {"QAT", "Asia", "Qatar", 
  "2020-05-23", 42213., 1732., 1605.857, 21., 2., 0.857, 14651.899, 601.168, 
  557.384, 7.289, 0.694, 0.298, 1.15, "", "", "", "", "", "", "", "", 4152., 
  184794., 64.141, 1.441, 4584., 1.591, 0.35, 2.9, "people tested", "", "", 
  "", "", "", "", "", "", "", 83.33, 2.88106*^6, 227.322, 31.9, 1.307, 0.617, 
  116935.6, "", 176.69, 16.52, 0.8, 26.9, "", 1.2, 80.23, 0.848}, 
 {"QAT", "Asia", "Qatar", "2020-05-24", 43714., 1501., 1587.143, 23., 2., 
  1.143, 15172.888, 520.989, 550.889, 7.983, 0.694, 0.397, 1.14, "", "", "", 
  "", "", "", "", "", 3349., 188143., 65.303, 1.162, 4368., 1.516, 0.363, 
  2.8, "people tested", "", "", "", "", "", "", "", "", "", 83.33, 
  2.88106*^6, 227.322, 31.9, 1.307, 0.617, 116935.6, "", 176.69, 16.52, 0.8, 
  26.9, "", 1.2, 80.23, 0.848}, {"QAT", "Asia", "Qatar", "2020-05-25", 
  45465., 1751., 1642.286, 26., 3., 1.571, 15780.65, 607.762, 570.028, 9.024, 
  1.041, 0.545, 1.16, "", "", "", "", "", "", "", "", 4341., 192484., 66.81, 
  1.507, 4398., 1.527, 0.373, 2.7, "people tested", "", "", "", "", "", "", 
  "", "", "", 83.33, 2.88106*^6, 227.322, 31.9, 1.307, 0.617, 116935.6, "", 
  176.69, 16.52, 0.8, 26.9, "", 1.2, 80.23, 0.848}, 
 {"QAT", "Asia", "Qatar", "2020-05-26", 47207., 1742., 1657.286, 28., 2., 
  1.857, 16385.289, 604.639, 575.235, 9.719, 0.694, 0.645, 1.15, "", "", "", 
  "", "", "", "", "", 3927., 196411., 68.173, 1.363, 4318., 1.499, 0.384, 
  2.6, "people tested", "", "", "", "", "", "", "", "", "", 83.33, 
  2.88106*^6, 227.322, 31.9, 1.307, 0.617, 116935.6, "", 176.69, 16.52, 0.8, 
  26.9, "", 1.2, 80.23, 0.848}, {"QAT", "Asia", "Qatar", "2020-05-27", 
  48947., 1740., 1692.857, 30., 2., 2., 16989.233, 603.944, 587.581, 10.413, 
  0.694, 0.694, 1.16, "", "", "", "", "", "", "", "", 4769., 201180., 69.828, 
  1.655, 4392., 1.524, 0.385, 2.6, "people tested", "", "", "", "", "", "", 
  "", "", "", 83.33, 2.88106*^6, 227.322, 31.9, 1.307, 0.617, 116935.6, "", 
  176.69, 16.52, 0.8, 26.9, "", 1.2, 80.23, 0.848}, 
 {"QAT", "Asia", "Qatar", "2020-05-28", 50914., 1967., 1751.857, 33., 3., 
  2.286, 17671.968, 682.735, 608.06, 11.454, 1.041, 0.793, 1.17, "", "", "", 
  "", "", "", "", "", 5853., 207033., 71.86, 2.032, 4507., 1.564, 0.389, 2.6, 
  "people tested", "", "", "", "", "", "", "", "", "", 83.33, 2.88106*^6, 
  227.322, 31.9, 1.307, 0.617, 116935.6, "", 176.69, 16.52, 0.8, 26.9, "", 
  1.2, 80.23, 0.848}, {"QAT", "Asia", "Qatar", "2020-05-29", 52907., 1993., 
  1775.143, 36., 3., 2.429, 18363.727, 691.759, 616.142, 12.495, 1.041, 
  0.843, 1.17, "", "", "", "", "", "", "", "", 5864., 212897., 73.895, 2.035, 
  4608., 1.599, 0.385, 2.6, "people tested", "", "", "", "", "", "", "", "", 
  "", 83.33, 2.88106*^6, 227.322, 31.9, 1.307, 0.617, 116935.6, "", 176.69, 
  16.52, 0.8, 26.9, "", 1.2, 80.23, 0.848}, {"QAT", "Asia", "Qatar", 
  "2020-05-30", 55262., 2355., 1864.143, 36., 0., 2.143, 19181.135, 817.407, 
  647.034, 12.495, 0., 0.744, 1.15, "", "", "", "", "", "", "", "", 5091., 
  217988., 75.662, 1.767, 4742., 1.646, 0.393, 2.5, "people tested", "", "", 
  "", "", "", "", "", "", "", 83.33, 2.88106*^6, 227.322, 31.9, 1.307, 0.617, 
  116935.6, "", 176.69, 16.52, 0.8, 26.9, "", 1.2, 80.23, 0.848}, 
 {"QAT", "Asia", "Qatar", "2020-05-31", 56910., 1648., 1885.143, 38., 2., 
  2.143, 19753.146, 572.012, 654.323, 13.19, 0.694, 0.744, 1.08, "", "", "", 
  "", "", "", "", "", 4081., 222069., 77.079, 1.416, 4847., 1.682, 0.389, 
  2.6, "people tested", "", "", "", "", "", "", "", "", "", 83.33, 
  2.88106*^6, 227.322, 31.9, 1.307, 0.617, 116935.6, "", 176.69, 16.52, 0.8, 
  26.9, "", 1.2, 80.23, 0.848}, {"QAT", "Asia", "Qatar", "2020-06-01", 
  58433., 1523., 1852.571, 40., 2., 2., 20281.771, 528.625, 643.017, 13.884, 
  0.694, 0.694, 1.03, "", "", "", "", "", "", "", "", 3850., 225919., 78.415, 
  1.336, 4776., 1.658, 0.388, 2.6, "people tested", "", "", "", "", "", "", 
  "", "", "", 83.33, 2.88106*^6, 227.322, 31.9, 1.307, 0.617, 116935.6, "", 
  176.69, 16.52, 0.8, 26.9, "", 1.2, 80.23, 0.848}, 
 {"QAT", "Asia", "Qatar", "2020-06-02", 60259., 1826., 1864.571, 43., 3., 
  2.143, 20915.566, 633.795, 647.182, 14.925, 1.041, 0.744, 1.02, "", "", "", 
  "", "", "", "", "", 5179., 231098., 80.213, 1.798, 4955., 1.72, 0.376, 2.7, 
  "people tested", "", "", "", "", "", "", "", "", "", 83.33, 2.88106*^6, 
  227.322, 31.9, 1.307, 0.617, 116935.6, "", 176.69, 16.52, 0.8, 26.9, "", 
  1.2, 80.23, 0.848}, {"QAT", "Asia", "Qatar", "2020-06-03", 62160., 1901., 
  1887.571, 45., 2., 2.143, 21575.392, 659.827, 655.166, 15.619, 0.694, 
  0.744, 1., "", "", "", "", "", "", "", "", 5339., 236437., 82.066, 1.853, 
  5037., 1.748, 0.375, 2.7, "people tested", "", "", "", "", "", "", "", "", 
  "", 83.33, 2.88106*^6, 227.322, 31.9, 1.307, 0.617, 116935.6, "", 176.69, 
  16.52, 0.8, 26.9, "", 1.2, 80.23, 0.848}, {"QAT", "Asia", "Qatar", 
  "2020-06-04", 63741., 1581., 1832.429, 45., 0., 1.714, 22124.149, 548.756, 
  636.026, 15.619, 0., 0.595, 0.97, "", "", "", "", "", "", "", "", 4649., 
  241086., 83.68, 1.614, 4865., 1.689, 0.377, 2.7, "people tested", "", "", 
  "", "", "", "", "", "", "", 83.33, 2.88106*^6, 227.322, 31.9, 1.307, 0.617, 
  116935.6, "", 176.69, 16.52, 0.8, 26.9, "", 1.2, 80.23, 0.848}, 
 {"QAT", "Asia", "Qatar", "2020-06-05", 65495., 1754., 1798.286, 49., 4., 
  1.857, 22732.952, 608.804, 624.175, 17.008, 1.388, 0.645, 0.96, "", "", "", 
  "", "", "", "", "", 5276., 246362., 85.511, 1.831, 4781., 1.659, 0.376, 
  2.7, "people tested", "", "", "", "", "", "", "", "", "", 83.33, 
  2.88106*^6, 227.322, 31.9, 1.307, 0.617, 116935.6, "", 176.69, 16.52, 0.8, 
  26.9, "", 1.2, 80.23, 0.848}, {"QAT", "Asia", "Qatar", "2020-06-06", 
  67195., 1700., 1704.714, 51., 2., 2.143, 23323.013, 590.061, 591.697, 
  17.702, 0.694, 0.744, 0.95, "", "", "", "", "", "", "", "", 5029., 251391., 
  87.256, 1.746, 4772., 1.656, 0.357, 2.8, "people tested", "", "", "", "", 
  "", "", "", "", "", 83.33, 2.88106*^6, 227.322, 31.9, 1.307, 0.617, 
  116935.6, "", 176.69, 16.52, 0.8, 26.9, "", 1.2, 80.23, 0.848}, 
 {"QAT", "Asia", "Qatar", "2020-06-07", 68790., 1595., 1697.143, 54., 3., 
  2.286, 23876.629, 553.616, 589.069, 18.743, 1.041, 0.793, 0.95, "", "", "", 
  "", "", "", "", "", 4142., 255533., 88.694, 1.438, 4781., 1.659, 0.355, 
  2.8, "people tested", "", "", "", "", "", "", "", "", "", 83.33, 
  2.88106*^6, 227.322, 31.9, 1.307, 0.617, 116935.6, "", 176.69, 16.52, 0.8, 
  26.9, "", 1.2, 80.23, 0.848}, {"QAT", "Asia", "Qatar", "2020-06-08", 
  70158., 1368., 1675., 57., 3., 2.429, 24351.454, 474.825, 581.383, 19.784, 
  1.041, 0.843, 0.94, "", "", "", "", "", "", "", "", 4113., 259646., 90.122, 
  1.428, 4818., 1.672, 0.348, 2.9, "people tested", "", "", "", "", "", "", 
  "", "", "", 83.33, 2.88106*^6, 227.322, 31.9, 1.307, 0.617, 116935.6, "", 
  176.69, 16.52, 0.8, 26.9, "", 1.2, 80.23, 0.848}, 
 {"QAT", "Asia", "Qatar", "2020-06-09", 71879., 1721., 1660., 62., 5., 2.714, 
  24948.804, 597.35, 576.177, 21.52, 1.735, 0.942, 0.95, "", "", "", "", "", 
  "", "", "", 5389., 265035., 91.992, 1.87, 4848., 1.683, 0.342, 2.9, 
  "people tested", "", "", "", "", "", "", "", "", "", 83.33, 2.88106*^6, 
  227.322, 31.9, 1.307, 0.617, 116935.6, "", 176.69, 16.52, 0.8, 26.9, "", 
  1.2, 80.23, 0.848}, {"QAT", "Asia", "Qatar", "2020-06-10", 73595., 1716., 
  1633.571, 66., 4., 3., 25544.418, 595.614, 567.004, 22.908, 1.388, 1.041, 
  0.94, "", "", "", "", "", "", "", "", 4929., 269964., 93.703, 1.711, 4790., 
  1.663, 0.341, 2.9, "people tested", "", "", "", "", "", "", "", "", "", 
  83.33, 2.88106*^6, 227.322, 31.9, 1.307, 0.617, 116935.6, "", 176.69, 
  16.52, 0.8, 26.9, "", 1.2, 80.23, 0.848}, {"QAT", "Asia", "Qatar", 
  "2020-06-11", 75071., 1476., 1618.571, 69., 3., 3.429, 26056.729, 512.311, 
  561.797, 23.95, 1.041, 1.19, 0.92, "", "", "", "", "", "", "", "", 4829., 
  274793., 95.379, 1.676, 4815., 1.671, 0.336, 3., "people tested", "", "", 
  "", "", "", "", "", "", "", 83.33, 2.88106*^6, 227.322, 31.9, 1.307, 0.617, 
  116935.6, "", 176.69, 16.52, 0.8, 26.9, "", 1.2, 80.23, 0.848}, 
 {"QAT", "Asia", "Qatar", "2020-06-12", 76588., 1517., 1584.714, 70., 1., 3., 
  26583.271, 526.542, 550.046, 24.297, 0.347, 1.041, 0.92, "", "", "", "", 
  "", "", "", "", 5862., 280655., 97.414, 2.035, 4899., 1.7, 0.323, 3.1, 
  "people tested", "", "", "", "", "", "", "", "", "", 83.33, 2.88106*^6, 
  227.322, 31.9, 1.307, 0.617, 116935.6, "", 176.69, 16.52, 0.8, 26.9, "", 
  1.2, 80.23, 0.848}, {"QAT", "Asia", "Qatar", "2020-06-13", 78416., 1828., 
  1603., 70., 0., 2.714, 27217.76, 634.489, 556.392, 24.297, 0., 0.942, 0.92, 
  "", "", "", "", "", "", "", "", 6175., 286830., 99.557, 2.143, 5063., 
  1.757, 0.317, 3.2, "people tested", "", "", "", "", "", "", "", "", "", 
  83.33, 2.88106*^6, 227.322, 31.9, 1.307, 0.617, 116935.6, "", 176.69, 
  16.52, 0.8, 26.9, "", 1.2, 80.23, 0.848}, {"QAT", "Asia", "Qatar", 
  "2020-06-14", 79602., 1186., 1544.571, 73., 3., 2.714, 27629.414, 411.654, 
  536.112, 25.338, 1.041, 0.942, 0.87, "", "", "", "", "", "", "", "", 3884., 
  290714., 100.905, 1.348, 5026., 1.744, 0.307, 3.3, "people tested", "", "", 
  "", "", "", "", "", "", "", 83.33, 2.88106*^6, 227.322, 31.9, 1.307, 0.617, 
  116935.6, "", 176.69, 16.52, 0.8, 26.9, "", 1.2, 80.23, 0.848}, 
 {"QAT", "Asia", "Qatar", "2020-06-15", 80876., 1274., 1531.143, 76., 3., 
  2.714, 28071.613, 442.198, 531.451, 26.379, 1.041, 0.942, 0.84, "", "", "", 
  "", "", "", "", "", 4624., 295338., 102.51, 1.605, 5099., 1.77, 0.3, 3.3, 
  "people tested", "", "", "", "", "", "", "", "", "", 80.56, 2.88106*^6, 
  227.322, 31.9, 1.307, 0.617, 116935.6, "", 176.69, 16.52, 0.8, 26.9, "", 
  1.2, 80.23, 0.848}, {"QAT", "Asia", "Qatar", "2020-06-16", 82077., 1201., 
  1456.857, 80., 4., 2.571, 28488.473, 416.86, 505.667, 27.768, 1.388, 0.893, 
  0.79, "", "", "", "", "", "", "", "", 5161., 300499., 104.302, 1.791, 
  5066., 1.758, 0.288, 3.5, "people tested", "", "", "", "", "", "", "", "", 
  "", 80.56, 2.88106*^6, 227.322, 31.9, 1.307, 0.617, 116935.6, "", 176.69, 
  16.52, 0.8, 26.9, "", 1.2, 80.23, 0.848}, {"QAT", "Asia", "Qatar", 
  "2020-06-17", 83174., 1097., 1368.429, 82., 2., 2.286, 28869.236, 380.763, 
  474.974, 28.462, 0.694, 0.793, 0.77, "", "", "", "", "", "", "", "", 4302., 
  304801., 105.795, 1.493, 4977., 1.727, 0.275, 3.6, "people tested", "", "", 
  "", "", "", "", "", "", "", 80.56, 2.88106*^6, 227.322, 31.9, 1.307, 0.617, 
  116935.6, "", 176.69, 16.52, 0.8, 26.9, "", 1.2, 80.23, 0.848}, 
 {"QAT", "Asia", "Qatar", "2020-06-18", 84441., 1267., 1338.571, 86., 4., 
  2.429, 29309.004, 439.769, 464.611, 29.85, 1.388, 0.843, 0.78, "", "", "", 
  "", "", "", "", "", 4869., 309670., 107.485, 1.69, 4982., 1.729, 0.269, 
  3.7, "people tested", "", "", "", "", "", "", "", "", "", 80.56, 
  2.88106*^6, 227.322, 31.9, 1.307, 0.617, 116935.6, "", 176.69, 16.52, 0.8, 
  26.9, "", 1.2, 80.23, 0.848}, {"QAT", "Asia", "Qatar", "2020-06-19", 
  85462., 1021., 1267.714, 93., 7., 3.286, 29663.388, 354.383, 440.017, 
  32.28, 2.43, 1.14, 0.77, "", "", "", "", "", "", "", "", 3831., 313501., 
  108.814, 1.33, 4692., 1.629, 0.27, 3.7, "people tested", "", "", "", "", 
  "", "", "", "", "", 80.56, 2.88106*^6, 227.322, 31.9, 1.307, 0.617, 
  116935.6, "", 176.69, 16.52, 0.8, 26.9, "", 1.2, 80.23, 0.848}, 
 {"QAT", "Asia", "Qatar", "2020-06-20", 86488., 1026., 1153.143, 94., 1., 
  3.429, 30019.507, 356.119, 400.25, 32.627, 0.347, 1.19, 0.78, "", "", "", 
  "", "", "", "", "", 4193., 317694., 110.27, 1.455, 4409., 1.53, 0.262, 3.8, 
  "people tested", "", "", "", "", "", "", "", "", "", 80.56, 2.88106*^6, 
  227.322, 31.9, 1.307, 0.617, 116935.6, "", 176.69, 16.52, 0.8, 26.9, "", 
  1.2, 80.23, 0.848}, {"QAT", "Asia", "Qatar", "2020-06-21", 87369., 881., 
  1109.571, 98., 4., 3.571, 30325.297, 305.79, 385.126, 34.015, 1.388, 1.24, 
  0.8, "", "", "", "", "", "", "", "", 3098., 320792., 111.345, 1.075, 4297., 
  1.491, 0.258, 3.9, "people tested", "", "", "", "", "", "", "", "", "", 
  80.56, 2.88106*^6, 227.322, 31.9, 1.307, 0.617, 116935.6, "", 176.69, 
  16.52, 0.8, 26.9, "", 1.2, 80.23, 0.848}, {"QAT", "Asia", "Qatar", 
  "2020-06-22", 88403., 1034., 1075.286, 99., 1., 3.286, 30684.193, 358.896, 
  373.226, 34.362, 0.347, 1.14, 0.84, "", "", "", "", "", "", "", "", 3778., 
  324570., 112.656, 1.311, 4176., 1.449, 0.257, 3.9, "people tested", "", "", 
  "", "", "", "", "", "", "", 80.56, 2.88106*^6, 227.322, 31.9, 1.307, 0.617, 
  116935.6, "", 176.69, 16.52, 0.8, 26.9, "", 1.2, 80.23, 0.848}, 
 {"QAT", "Asia", "Qatar", "2020-06-23", 89579., 1176., 1071.714, 99., 0., 
  2.714, 31092.376, 408.183, 371.986, 34.362, 0., 0.942, 0.86, "", "", "", 
  "", "", "", "", "", 4371., 328941., 114.174, 1.517, 4063., 1.41, 0.264, 
  3.8, "people tested", "", "", "", "", "", "", "", "", "", 80.56, 
  2.88106*^6, 227.322, 31.9, 1.307, 0.617, 116935.6, "", 176.69, 16.52, 0.8, 
  26.9, "", 1.2, 80.23, 0.848}, {"QAT", "Asia", "Qatar", "2020-06-24", 
  90778., 1199., 1086.286, 104., 5., 3.143, 31508.542, 416.166, 377.044, 
  36.098, 1.735, 1.091, 0.86, "", "", "", "", "", "", "", "", 4231., 333172., 
  115.642, 1.469, 4053., 1.407, 0.268, 3.7, "people tested", "", "", "", "", 
  "", "", "", "", "", 80.56, 2.88106*^6, 227.322, 31.9, 1.307, 0.617, 
  116935.6, "", 176.69, 16.52, 0.8, 26.9, "", 1.2, 80.23, 0.848}, 
 {"QAT", "Asia", "Qatar", "2020-06-25", 91838., 1060., 1056.714, 106., 2., 
  2.857, 31876.462, 367.92, 366.78, 36.792, 0.694, 0.992, 0.84, "", "", "", 
  "", "", "", "", "", 4324., 337496., 117.143, 1.501, 3975., 1.38, 0.266, 
  3.8, "people tested", "", "", "", "", "", "", "", "", "", 80.56, 
  2.88106*^6, 227.322, 31.9, 1.307, 0.617, 116935.6, "", 176.69, 16.52, 0.8, 
  26.9, "", 1.2, 80.23, 0.848}, {"QAT", "Asia", "Qatar", "2020-06-26", 
  92784., 946., 1046., 109., 3., 2.286, 32204.814, 328.351, 363.061, 37.833, 
  1.041, 0.793, 0.81, "", "", "", "", "", "", "", "", 4418., 341914., 
  118.676, 1.533, 4059., 1.409, 0.258, 3.9, "people tested", "", "", "", "", 
  "", "", "", "", "", 80.56, 2.88106*^6, 227.322, 31.9, 1.307, 0.617, 
  116935.6, "", 176.69, 16.52, 0.8, 26.9, "", 1.2, 80.23, 0.848}, 
 {"QAT", "Asia", "Qatar", "2020-06-27", 93663., 879., 1025., 110., 1., 2.286, 
  32509.91, 305.096, 355.772, 38.18, 0.347, 0.793, 0.79, "", "", "", "", "", 
  "", "", "", 3777., 345691., 119.987, 1.311, 4000., 1.388, 0.256, 3.9, 
  "people tested", "", "", "", "", "", "", "", "", "", 80.56, 2.88106*^6, 
  227.322, 31.9, 1.307, 0.617, 116935.6, "", 176.69, 16.52, 0.8, 26.9, "", 
  1.2, 80.23, 0.848}, {"QAT", "Asia", "Qatar", "2020-06-28", 94413., 750., 
  1006.286, 110., 0., 1.714, 32770.23, 260.321, 349.276, 38.18, 0., 0.595, 
  0.79, "", "", "", "", "", "", "", "", 3462., 349153., 121.189, 1.202, 
  4052., 1.406, 0.248, 4., "people tested", "", "", "", "", "", "", "", "", 
  "", 80.56, 2.88106*^6, 227.322, 31.9, 1.307, 0.617, 116935.6, "", 176.69, 
  16.52, 0.8, 26.9, "", 1.2, 80.23, 0.848}, {"QAT", "Asia", "Qatar", 
  "2020-06-29", 95106., 693., 957.571, 113., 3., 2., 33010.767, 240.536, 
  332.368, 39.222, 1.041, 0.694, 0.79, "", "", "", "", "", "", "", "", 3506., 
  352659., 122.406, 1.217, 4013., 1.393, 0.239, 4.2, "people tested", "", "", 
  "", "", "", "", "", "", "", 80.56, 2.88106*^6, 227.322, 31.9, 1.307, 0.617, 
  116935.6, "", 176.69, 16.52, 0.8, 26.9, "", 1.2, 80.23, 0.848}, 
 {"QAT", "Asia", "Qatar", "2020-06-30", 96088., 982., 929.857, 113., 0., 2., 
  33351.614, 340.847, 322.748, 39.222, 0., 0.694, 0.82, "", "", "", "", "", 
  "", "", "", 4173., 356832., 123.854, 1.448, 3984., 1.383, 0.233, 4.3, 
  "people tested", "", "", "", "", "", "", "", "", "", 80.56, 2.88106*^6, 
  227.322, 31.9, 1.307, 0.617, 116935.6, "", 176.69, 16.52, 0.8, 26.9, "", 
  1.2, 80.23, 0.848}, {"QAT", "Asia", "Qatar", "2020-07-01", 97003., 915., 
  889.286, 115., 2., 1.571, 33669.205, 317.591, 308.666, 39.916, 0.694, 
  0.545, 0.82, "", "", "", "", "", "", "", "", 3670., 360502., 125.128, 
  1.274, 3904., 1.355, 0.228, 4.4, "people tested", "", "", "", "", "", "", 
  "", "", "", 80.56, 2.88106*^6, 227.322, 31.9, 1.307, 0.617, 116935.6, "", 
  176.69, 16.52, 0.8, 26.9, "", 1.2, 80.23, 0.848}, 
 {"QAT", "Asia", "Qatar", "2020-07-02", 97897., 894., 865.571, 118., 3., 
  1.714, 33979.508, 310.302, 300.435, 40.957, 1.041, 0.595, 0.8, "", "", "", 
  "", "", "", "", "", 5593., 366095., 127.07, 1.941, 4086., 1.418, 0.212, 
  4.7, "people tested", "", "", "", "", "", "", "", "", "", 80.56, 
  2.88106*^6, 227.322, 31.9, 1.307, 0.617, 116935.6, "", 176.69, 16.52, 0.8, 
  26.9, "", 1.2, 80.23, 0.848}, {"QAT", "Asia", "Qatar", "2020-07-03", 
  98653., 756., 838.429, 121., 3., 1.714, 34241.911, 262.403, 291.014, 
  41.998, 1.041, 0.595, 0.76, "", "", "", "", "", "", "", "", 5910., 372005., 
  129.121, 2.051, 4299., 1.492, 0.195, 5.1, "people tested", "", "", "", "", 
  "", "", "", "", "", 80.56, 2.88106*^6, 227.322, 31.9, 1.307, 0.617, 
  116935.6, "", 176.69, 16.52, 0.8, 26.9, "", 1.2, 80.23, 0.848}, 
 {"QAT", "Asia", "Qatar", "2020-07-04", 99183., 530., 788.571, 123., 2., 
  1.857, 34425.871, 183.96, 273.709, 42.693, 0.694, 0.645, 0.72, "", "", "", 
  "", "", "", "", "", 4876., 376881., 130.813, 1.692, 4456., 1.547, 0.177, 
  5.7, "people tested", "", "", "", "", "", "", "", "", "", 80.56, 
  2.88106*^6, 227.322, 31.9, 1.307, 0.617, 116935.6, "", 176.69, 16.52, 0.8, 
  26.9, "", 1.2, 80.23, 0.848}, {"QAT", "Asia", "Qatar", "2020-07-05", 
  99799., 616., 769.429, 128., 5., 2.571, 34639.681, 213.81, 267.064, 44.428, 
  1.735, 0.893, 0.72, "", "", "", "", "", "", "", "", 4553., 381434., 
  132.394, 1.58, 4612., 1.601, 0.167, 6., "people tested", "", "", "", "", 
  "", "", "", "", "", 80.56, 2.88106*^6, 227.322, 31.9, 1.307, 0.617, 
  116935.6, "", 176.69, 16.52, 0.8, 26.9, "", 1.2, 80.23, 0.848}, 
 {"QAT", "Asia", "Qatar", "2020-07-06", 100345., 546., 748.429, 133., 5., 
  2.857, 34829.195, 189.514, 259.775, 46.164, 1.735, 0.992, 0.72, "", "", "", 
  "", "", "", "", "", 4677., 386111., 134.017, 1.623, 4779., 1.659, 0.157, 
  6.4, "people tested", "", "", "", "", "", "", "", "", "", 80.56, 
  2.88106*^6, 227.322, 31.9, 1.307, 0.617, 116935.6, "", 176.69, 16.52, 0.8, 
  26.9, "", 1.2, 80.23, 0.848}, {"QAT", "Asia", "Qatar", "2020-07-07", 
  100945., 600., 693.857, 134., 1., 3., 35037.451, 208.257, 240.834, 46.511, 
  0.347, 1.041, 0.71, "", "", "", "", "", "", "", "", 4886., 390997., 
  135.713, 1.696, 4881., 1.694, 0.142, 7., "people tested", "", "", "", "", 
  "", "", "", "", "", 80.56, 2.88106*^6, 227.322, 31.9, 1.307, 0.617, 
  116935.6, "", 176.69, 16.52, 0.8, 26.9, "", 1.2, 80.23, 0.848}, 
 {"QAT", "Asia", "Qatar", "2020-07-08", 101553., 608., 650., 138., 4., 3.286, 
  35248.485, 211.033, 225.611, 47.899, 1.388, 1.14, 0.72, "", "", "", "", "", 
  "", "", "", 5202., 396199., 137.518, 1.806, 5100., 1.77, 0.127, 7.8, 
  "people tested", "", "", "", "", "", "", "", "", "", 80.56, 2.88106*^6, 
  227.322, 31.9, 1.307, 0.617, 116935.6, "", 176.69, 16.52, 0.8, 26.9, "", 
  1.2, 80.23, 0.848}, {"QAT", "Asia", "Qatar", "2020-07-09", 102110., 557., 
  601.857, 142., 4., 3.429, 35441.817, 193.332, 208.901, 49.287, 1.388, 1.19, 
  0.72, "", "", "", "", "", "", "", "", 4568., 400767., 139.104, 1.586, 
  4953., 1.719, 0.122, 8.2, "people tested", "", "", "", "", "", "", "", "", 
  "", 80.56, 2.88106*^6, 227.322, 31.9, 1.307, 0.617, 116935.6, "", 176.69, 
  16.52, 0.8, 26.9, "", 1.2, 80.23, 0.848}, {"QAT", "Asia", "Qatar", 
  "2020-07-10", 102630., 520., 568.143, 146., 4., 3.571, 35622.306, 180.489, 
  197.199, 50.676, 1.388, 1.24, 0.73, "", "", "", "", "", "", "", "", 4101., 
  404868., 140.527, 1.423, 4695., 1.63, 0.121, 8.3, "people tested", "", "", 
  "", "", "", "", "", "", "", 80.56, 2.88106*^6, 227.322, 31.9, 1.307, 0.617, 
  116935.6, "", 176.69, 16.52, 0.8, 26.9, "", 1.2, 80.23, 0.848}, 
 {"QAT", "Asia", "Qatar", "2020-07-11", 103128., 498., 563.571, 146., 0., 
  3.286, 35795.159, 172.853, 195.613, 50.676, 0., 1.14, 0.74, "", "", "", "", 
  "", "", "", "", 4251., 409119., 142.003, 1.475, 4605., 1.598, 0.122, 8.2, 
  "people tested", "", "", "", "", "", "", "", "", "", 80.56, 2.88106*^6, 
  227.322, 31.9, 1.307, 0.617, 116935.6, "", 176.69, 16.52, 0.8, 26.9, "", 
  1.2, 80.23, 0.848}, {"QAT", "Asia", "Qatar", "2020-07-12", 103598., 470., 
  542.714, 147., 1., 2.714, 35958.293, 163.134, 188.373, 51.023, 0.347, 
  0.942, 0.75, "", "", "", "", "", "", "", "", 3563., 412682., 143.24, 1.237, 
  4464., 1.549, 0.122, 8.2, "people tested", "", "", "", "", "", "", "", "", 
  "", 80.56, 2.88106*^6, 227.322, 31.9, 1.307, 0.617, 116935.6, "", 176.69, 
  16.52, 0.8, 26.9, "", 1.2, 80.23, 0.848}, {"QAT", "Asia", "Qatar", 
  "2020-07-13", 104016., 418., 524.429, 149., 2., 2.286, 36103.379, 145.085, 
  182.026, 51.717, 0.694, 0.793, 0.75, "", "", "", "", "", "", "", "", 3645., 
  416327., 144.505, 1.265, 4317., 1.498, 0.121, 8.2, "people tested", "", "", 
  "", "", "", "", "", "", "", 80.56, 2.88106*^6, 227.322, 31.9, 1.307, 0.617, 
  116935.6, "", 176.69, 16.52, 0.8, 26.9, "", 1.2, 80.23, 0.848}, 
 {"QAT", "Asia", "Qatar", "2020-07-14", 104533., 517., 512.571, 150., 1., 
  2.286, 36282.826, 179.448, 177.911, 52.064, 0.347, 0.793, 0.76, "", "", "", 
  "", "", "", "", "", 4322., 420649., 146.005, 1.5, 4236., 1.47, 0.121, 8.3, 
  "people tested", "", "", "", "", "", "", "", "", "", 80.56, 2.88106*^6, 
  227.322, 31.9, 1.307, 0.617, 116935.6, "", 176.69, 16.52, 0.8, 26.9, "", 
  1.2, 80.23, 0.848}, {"QAT", "Asia", "Qatar", "2020-07-15", 104983., 450., 
  490., 151., 1., 1.857, 36439.019, 156.193, 170.076, 52.411, 0.347, 0.645, 
  0.75, "", "", "", "", "", "", "", "", 4209., 424858., 147.466, 1.461, 
  4094., 1.421, 0.12, 8.4, "people tested", "", "", "", "", "", "", "", "", 
  "", 80.56, 2.88106*^6, 227.322, 31.9, 1.307, 0.617, 116935.6, "", 176.69, 
  16.52, 0.8, 26.9, "", 1.2, 80.23, 0.848}, {"QAT", "Asia", "Qatar", 
  "2020-07-16", 105477., 494., 481., 152., 1., 1.429, 36610.484, 171.465, 
  166.952, 52.758, 0.347, 0.496, 0.77, "", "", "", "", "", "", "", "", 5803., 
  430661., 149.48, 2.014, 4271., 1.482, 0.113, 8.9, "people tested", "", "", 
  "", "", "", "", "", "", "", 80.56, 2.88106*^6, 227.322, 31.9, 1.307, 0.617, 
  116935.6, "", 176.69, 16.52, 0.8, 26.9, "", 1.2, 80.23, 0.848}, 
 {"QAT", "Asia", "Qatar", "2020-07-17", 105898., 421., 466.857, 153., 1., 1., 
  36756.61, 146.127, 162.044, 53.105, 0.347, 0.347, 0.77, "", "", "", "", "", 
  "", "", "", 4923., 435584., 151.189, 1.709, 4388., 1.523, 0.106, 9.4, 
  "people tested", "", "", "", "", "", "", "", "", "", 80.56, 2.88106*^6, 
  227.322, 31.9, 1.307, 0.617, 116935.6, "", 176.69, 16.52, 0.8, 26.9, "", 
  1.2, 80.23, 0.848}, {"QAT", "Asia", "Qatar", "2020-07-18", 106308., 410., 
  454.286, 154., 1., 1.143, 36898.919, 142.309, 157.68, 53.453, 0.347, 0.397, 
  0.77, "", "", "", "", "", "", "", "", 3406., 438990., 152.371, 1.182, 
  4267., 1.481, 0.106, 9.4, "people tested", "", "", "", "", "", "", "", "", 
  "", 80.56, 2.88106*^6, 227.322, 31.9, 1.307, 0.617, 116935.6, "", 176.69, 
  16.52, 0.8, 26.9, "", 1.2, 80.23, 0.848}, {"QAT", "Asia", "Qatar", 
  "2020-07-19", 106648., 340., 435.714, 157., 3., 1.429, 37016.931, 118.012, 
  151.234, 54.494, 1.041, 0.496, 0.78, "", "", "", "", "", "", "", "", 2710., 
  441700., 153.312, 0.941, 4145., 1.439, 0.105, 9.5, "people tested", "", "", 
  "", "", "", "", "", "", "", 80.56, 2.88106*^6, 227.322, 31.9, 1.307, 0.617, 
  116935.6, "", 176.69, 16.52, 0.8, 26.9, "", 1.2, 80.23, 0.848}, 
 {"QAT", "Asia", "Qatar", "2020-07-20", 107037., 389., 431.571, 159., 2., 
  1.429, 37151.951, 135.02, 149.796, 55.188, 0.694, 0.496, 0.79, "", "", "", 
  "", "", "", "", "", 4336., 446036., 154.817, 1.505, 4244., 1.473, 0.102, 
  9.8, "people tested", "", "", "", "", "", "", "", "", "", 80.56, 
  2.88106*^6, 227.322, 31.9, 1.307, 0.617, 116935.6, "", 176.69, 16.52, 0.8, 
  26.9, "", 1.2, 80.23, 0.848}, {"QAT", "Asia", "Qatar", "2020-07-21", 
  107430., 393., 413.857, 160., 1., 1.429, 37288.359, 136.408, 143.648, 
  55.535, 0.347, 0.496, 0.8, "", "", "", "", "", "", "", "", 5132., 451168., 
  156.598, 1.781, 4360., 1.513, 0.095, 10.5, "people tested", "", "", "", "", 
  "", "", "", "", "", 80.56, 2.88106*^6, 227.322, 31.9, 1.307, 0.617, 
  116935.6, "", 176.69, 16.52, 0.8, 26.9, "", 1.2, 80.23, 0.848}, 
 {"QAT", "Asia", "Qatar", "2020-07-22", 107871., 441., 412.571, 163., 3., 
  1.714, 37441.428, 153.069, 143.201, 56.576, 1.041, 0.595, 0.82, "", "", "", 
  "", "", "", "", "", 4630., 455798., 158.205, 1.607, 4420., 1.534, 0.093, 
  10.7, "people tested", "", "", "", "", "", "", "", "", "", 80.56, 
  2.88106*^6, 227.322, 31.9, 1.307, 0.617, 116935.6, "", 176.69, 16.52, 0.8, 
  26.9, "", 1.2, 80.23, 0.848}, {"QAT", "Asia", "Qatar", "2020-07-23", 
  108244., 373., 395.286, 164., 1., 1.714, 37570.894, 129.466, 137.201, 
  56.923, 0.347, 0.595, 0.81, "", "", "", "", "", "", "", "", 3525., 459323., 
  159.428, 1.224, 4095., 1.421, 0.097, 10.4, "people tested", "", "", "", "", 
  "", "", "", "", "", 80.56, 2.88106*^6, 227.322, 31.9, 1.307, 0.617, 
  116935.6, "", 176.69, 16.52, 0.8, 26.9, "", 1.2, 80.23, 0.848}, 
 {"QAT", "Asia", "Qatar", "2020-07-24", 108638., 394., 391.429, 164., 0., 
  1.571, 37707.649, 136.755, 135.863, 56.923, 0., 0.545, 0.82, "", "", "", 
  "", "", "", "", "", 5351., 464674., 161.286, 1.857, 4156., 1.443, 0.094, 
  10.6, "people tested", "", "", "", "", "", "", "", "", "", 80.56, 
  2.88106*^6, 227.322, 31.9, 1.307, 0.617, 116935.6, "", 176.69, 16.52, 0.8, 
  26.9, "", 1.2, 80.23, 0.848}, {"QAT", "Asia", "Qatar", "2020-07-25", 
  109036., 398., 389.714, 164., 0., 1.429, 37845.793, 138.144, 135.268, 
  56.923, 0., 0.496, 0.81, "", "", "", "", "", "", "", "", 4326., 469000., 
  162.787, 1.502, 4287., 1.488, 0.091, 11., "people tested", "", "", "", "", 
  "", "", "", "", "", 80.56, 2.88106*^6, 227.322, 31.9, 1.307, 0.617, 
  116935.6, "", 176.69, 16.52, 0.8, 26.9, "", 1.2, 80.23, 0.848}, 
 {"QAT", "Asia", "Qatar", "2020-07-26", 109305., 269., 379.571, 165., 1., 
  1.143, 37939.161, 93.368, 131.747, 57.271, 0.347, 0.397, 0.77, "", "", "", 
  "", "", "", "", "", 3442., 472442., 163.982, 1.195, 4392., 1.524, 0.086, 
  11.6, "people tested", "", "", "", "", "", "", "", "", "", 80.56, 
  2.88106*^6, 227.322, 31.9, 1.307, 0.617, 116935.6, "", 176.69, 16.52, 0.8, 
  26.9, "", 1.2, 80.23, 0.848}, {"QAT", "Asia", "Qatar", "2020-07-27", 
  109597., 292., 365.714, 165., 0., 0.857, 38040.513, 101.352, 126.937, 
  57.271, 0., 0.298, 0.74, "", "", "", "", "", "", "", "", 4752., 477194., 
  165.631, 1.649, 4451., 1.545, 0.082, 12.2, "people tested", "", "", "", "", 
  "", "", "", "", "", 80.56, 2.88106*^6, 227.322, 31.9, 1.307, 0.617, 
  116935.6, "", 176.69, 16.52, 0.8, 26.9, "", 1.2, 80.23, 0.848}, 
 {"QAT", "Asia", "Qatar", "2020-07-28", 109880., 283., 350., 167., 2., 1., 
  38138.741, 98.228, 121.483, 57.965, 0.694, 0.347, 0.72, "", "", "", "", "", 
  "", "", "", 4736., 481930., 167.275, 1.644, 4395., 1.525, 0.08, 12.6, 
  "people tested", "", "", "", "", "", "", "", "", "", 77.78, 2.88106*^6, 
  227.322, 31.9, 1.307, 0.617, 116935.6, "", 176.69, 16.52, 0.8, 26.9, "", 
  1.2, 80.23, 0.848}, {"QAT", "Asia", "Qatar", "2020-07-29", 110153., 273., 
  326., 169., 2., 0.857, 38233.497, 94.757, 113.153, 58.659, 0.694, 0.298, 
  0.71, "", "", "", "", "", "", "", "", 5505., 487435., 169.186, 1.911, 
  4520., 1.569, 0.072, 13.9, "people tested", "", "", "", "", "", "", "", "", 
  "", 77.78, 2.88106*^6, 227.322, 31.9, 1.307, 0.617, 116935.6, "", 176.69, 
  16.52, 0.8, 26.9, "", 1.2, 80.23, 0.848}, {"QAT", "Asia", "Qatar", 
  "2020-07-30", 110460., 307., 316.571, 171., 2., 1., 38340.055, 106.558, 
  109.88, 59.353, 0.694, 0.347, 0.72, "", "", "", "", "", "", "", "", 5134., 
  492569., 170.968, 1.782, 4749., 1.648, 0.067, 15., "people tested", "", "", 
  "", "", "", "", "", "", "", 77.78, 2.88106*^6, 227.322, 31.9, 1.307, 0.617, 
  116935.6, "", 176.69, 16.52, 0.8, 26.9, "", 1.2, 80.23, 0.848}, 
 {"QAT", "Asia", "Qatar", "2020-07-31", 110695., 235., 293.857, 174., 3., 
  1.429, 38421.623, 81.567, 101.996, 60.394, 1.041, 0.496, 0.71, "", "", "", 
  "", "", "", "", "", 2808., 495377., 171.943, 0.975, 4386., 1.522, 0.067, 
  14.9, "people tested", "", "", "", "", "", "", "", "", "", 77.78, 
  2.88106*^6, 227.322, 31.9, 1.307, 0.617, 116935.6, "", 176.69, 16.52, 0.8, 
  26.9, "", 1.2, 80.23, 0.848}, {"QAT", "Asia", "Qatar", "2020-08-01", 
  110911., 216., 267.857, 174., 0., 1.429, 38496.595, 74.972, 92.972, 60.394, 
  0., 0.496, 0.71, "", "", "", "", "", "", "", "", 3289., 498666., 173.084, 
  1.142, 4238., 1.471, 0.063, 15.8, "people tested", "", "", "", "", "", "", 
  "", "", "", 77.78, 2.88106*^6, 227.322, 31.9, 1.307, 0.617, 116935.6, "", 
  176.69, 16.52, 0.8, 26.9, "", 1.2, 80.23, 0.848}, 
 {"QAT", "Asia", "Qatar", "2020-08-02", 111107., 196., 257.429, 177., 3., 
  1.714, 38564.626, 68.031, 89.352, 61.436, 1.041, 0.595, 0.73, "", "", "", 
  "", "", "", "", "", 1870., 500536., 173.733, 0.649, 4013., 1.393, 0.064, 
  15.6, "people tested", "", "", "", "", "", "", "", "", "", 77.78, 
  2.88106*^6, 227.322, 31.9, 1.307, 0.617, 116935.6, "", 176.69, 16.52, 0.8, 
  26.9, "", 1.2, 80.23, 0.848}, {"QAT", "Asia", "Qatar", "2020-08-03", 
  111322., 215., 246.429, 177., 0., 1.714, 38639.251, 74.625, 85.534, 61.436, 
  0., 0.595, 0.75, "", "", "", "", "", "", "", "", 2256., 502792., 174.516, 
  0.783, 3657., 1.269, 0.067, 14.8, "people tested", "", "", "", "", "", "", 
  "", "", "", 77.78, 2.88106*^6, 227.322, 31.9, 1.307, 0.617, 116935.6, "", 
  176.69, 16.52, 0.8, 26.9, "", 1.2, 80.23, 0.848}, 
 {"QAT", "Asia", "Qatar", "2020-08-04", 111538., 216., 236.857, 177., 0., 
  1.429, 38714.223, 74.972, 82.212, 61.436, 0., 0.496, 0.8, "", "", "", "", 
  "", "", "", "", 2356., 505148., 175.334, 0.818, 3317., 1.151, 0.071, 14., 
  "people tested", "", "", "", "", "", "", "", "", "", 77.78, 2.88106*^6, 
  227.322, 31.9, 1.307, 0.617, 116935.6, "", 176.69, 16.52, 0.8, 26.9, "", 
  1.2, 80.23, 0.848}, {"QAT", "Asia", "Qatar", "2020-08-05", 111805., 267., 
  236., 178., 1., 1.286, 38806.897, 92.674, 81.914, 61.783, 0.347, 0.446, 
  0.88, "", "", "", "", "", "", "", "", 2931., 508079., 176.351, 1.017, 
  2949., 1.024, 0.08, 12.5, "people tested", "", "", "", "", "", "", "", "", 
  "", 77.78, 2.88106*^6, 227.322, 31.9, 1.307, 0.617, 116935.6, "", 176.69, 
  16.52, 0.8, 26.9, "", 1.2, 80.23, 0.848}, {"QAT", "Asia", "Qatar", 
  "2020-08-06", 112092., 287., 233.143, 178., 0., 1., 38906.514, 99.616, 
  80.923, 61.783, 0., 0.347, 0.94, "", "", "", "", "", "", "", "", 2921., 
  511000., 177.365, 1.014, 2633., 0.914, 0.089, 11.3, "people tested", "", 
  "", "", "", "", "", "", "", "", 77.78, 2.88106*^6, 227.322, 31.9, 1.307, 
  0.617, 116935.6, "", 176.69, 16.52, 0.8, 26.9, "", 1.2, 80.23, 0.848}, 
 {"QAT", "Asia", "Qatar", "2020-08-07", 112383., 291., 241.143, 180., 2., 
  0.857, 39007.518, 101.004, 83.699, 62.477, 0.694, 0.298, 1., "", "", "", 
  "", "", "", "", "", 2930., 513930., 178.382, 1.017, 2650., 0.92, 0.091, 
  11., "people tested", "", "", "", "", "", "", "", "", "", 77.78, 
  2.88106*^6, 227.322, 31.9, 1.307, 0.617, 116935.6, "", 176.69, 16.52, 0.8, 
  26.9, "", 1.2, 80.23, 0.848}, {"QAT", "Asia", "Qatar", "2020-08-08", 
  112650., 267., 248.429, 182., 2., 1.143, 39100.192, 92.674, 86.228, 63.171, 
  0.694, 0.397, 1.03, "", "", "", "", "", "", "", "", 2895., 516825., 
  179.387, 1.005, 2594., 0.9, 0.096, 10.4, "people tested", "", "", "", "", 
  "", "", "", "", "", 77.78, 2.88106*^6, 227.322, 31.9, 1.307, 0.617, 
  116935.6, "", 176.69, 16.52, 0.8, 26.9, "", 1.2, 80.23, 0.848}, 
 {"QAT", "Asia", "Qatar", "2020-08-09", 112947., 297., 262.857, 184., 2., 1., 
  39203.279, 103.087, 91.236, 63.865, 0.694, 0.347, 1.07, "", "", "", "", "", 
  "", "", "", 3535., 520360., 180.614, 1.227, 2832., 0.983, 0.093, 10.8, 
  "people tested", "", "", "", "", "", "", "", "", "", 77.78, 2.88106*^6, 
  227.322, 31.9, 1.307, 0.617, 116935.6, "", 176.69, 16.52, 0.8, 26.9, "", 
  1.2, 80.23, 0.848}, {"QAT", "Asia", "Qatar", "2020-08-10", 113262., 315., 
  277.143, 188., 4., 1.571, 39312.614, 109.335, 96.195, 65.254, 1.388, 0.545, 
  1.1, "", "", "", "", "", "", "", "", 4106., 524466., 182.039, 1.425, 3096., 
  1.075, 0.09, 11.2, "people tested", "", "", "", "", "", "", "", "", "", 
  77.78, 2.88106*^6, 227.322, 31.9, 1.307, 0.617, 116935.6, "", 176.69, 
  16.52, 0.8, 26.9, "", 1.2, 80.23, 0.848}, {"QAT", "Asia", "Qatar", 
  "2020-08-11", 113646., 384., 301.143, 188., 0., 1.571, 39445.898, 133.284, 
  104.525, 65.254, 0., 0.545, 1.1, "", "", "", "", "", "", "", "", 4823., 
  529289., 183.713, 1.674, 3449., 1.197, 0.087, 11.5, "people tested", "", 
  "", "", "", "", "", "", "", "", 77.78, 2.88106*^6, 227.322, 31.9, 1.307, 
  0.617, 116935.6, "", 176.69, 16.52, 0.8, 26.9, "", 1.2, 80.23, 0.848}, 
 {"QAT", "Asia", "Qatar", "2020-08-12", 113938., 292., 304.714, 190., 2., 
  1.714, 39547.25, 101.352, 105.765, 65.948, 0.694, 0.595, 1.05, "", "", "", 
  "", "", "", "", "", 4706., 533995., 185.347, 1.633, 3702., 1.285, 0.082, 
  12.1, "people tested", "", "", "", "", "", "", "", "", "", 77.78, 
  2.88106*^6, 227.322, 31.9, 1.307, 0.617, 116935.6, "", 176.69, 16.52, 0.8, 
  26.9, "", 1.2, 80.23, 0.848}, {"QAT", "Asia", "Qatar", "2020-08-13", 
  114281., 343., 312.714, 190., 0., 1.714, 39666.303, 119.053, 108.541, 
  65.948, 0., 0.595, 1.02, "", "", "", "", "", "", "", "", 4607., 538602., 
  186.946, 1.599, 3943., 1.369, 0.079, 12.6, "people tested", "", "", "", "", 
  "", "", "", "", "", 77.78, 2.88106*^6, 227.322, 31.9, 1.307, 0.617, 
  116935.6, "", 176.69, 16.52, 0.8, 26.9, "", 1.2, 80.23, 0.848}, 
 {"QAT", "Asia", "Qatar", "2020-08-14", 114532., 251., 307., 190., 0., 1.429, 
  39753.424, 87.121, 106.558, 65.948, 0., 0.496, 0.98, "", "", "", "", "", 
  "", "", "", 3916., 542518., 188.305, 1.359, 4084., 1.418, 0.075, 13.3, 
  "people tested", "", "", "", "", "", "", "", "", "", 77.78, 2.88106*^6, 
  227.322, 31.9, 1.307, 0.617, 116935.6, "", 176.69, 16.52, 0.8, 26.9, "", 
  1.2, 80.23, 0.848}, {"QAT", "Asia", "Qatar", "2020-08-15", 114809., 277., 
  308.429, 192., 2., 1.429, 39849.569, 96.145, 107.054, 66.642, 0.694, 0.496, 
  0.97, "", "", "", "", "", "", "", "", 3767., 546285., 189.613, 1.308, 
  4209., 1.461, 0.073, 13.6, "people tested", "", "", "", "", "", "", "", "", 
  "", 77.78, 2.88106*^6, 227.322, 31.9, 1.307, 0.617, 116935.6, "", 176.69, 
  16.52, 0.8, 26.9, "", 1.2, 80.23, 0.848}, {"QAT", "Asia", "Qatar", 
  "2020-08-16", 115080., 271., 304.714, 193., 1., 1.286, 39943.632, 94.063, 
  105.765, 66.989, 0.347, 0.446, 0.97, "", "", "", "", "", "", "", "", 4988., 
  551273., 191.344, 1.731, 4416., 1.533, 0.069, 14.5, "people tested", "", 
  "", "", "", "", "", "", "", "", 77.78, 2.88106*^6, 227.322, 31.9, 1.307, 
  0.617, 116935.6, "", 176.69, 16.52, 0.8, 26.9, "", 1.2, 80.23, 0.848}, 
 {"QAT", "Asia", "Qatar", "2020-08-17", 115368., 288., 300.857, 193., 0., 
  0.714, 40043.595, 99.963, 104.426, 66.989, 0., 0.248, 0.97, "", "", "", "", 
  "", "", "", "", 4697., 555970., 192.974, 1.63, 4501., 1.562, 0.067, 15., 
  "people tested", "", "", "", "", "", "", "", "", "", 77.78, 2.88106*^6, 
  227.322, 31.9, 1.307, 0.617, 116935.6, "", 176.69, 16.52, 0.8, 26.9, "", 
  1.2, 80.23, 0.848}, {"QAT", "Asia", "Qatar", "2020-08-18", 115661., 293., 
  287.857, 193., 0., 0.714, 40145.294, 101.699, 99.914, 66.989, 0., 0.248, 
  0.96, "", "", "", "", "", "", "", "", 5020., 560990., 194.717, 1.742, 
  4529., 1.572, 0.064, 15.7, "people tested", "", "", "", "", "", "", "", "", 
  "", 77.78, 2.88106*^6, 227.322, 31.9, 1.307, 0.617, 116935.6, "", 176.69, 
  16.52, 0.8, 26.9, "", 1.2, 80.23, 0.848}, {"QAT", "Asia", "Qatar", 
  "2020-08-19", 115956., 295., 288.286, 193., 0., 0.429, 40247.687, 102.393, 
  100.062, 66.989, 0., 0.149, 0.95, "", "", "", "", "", "", "", "", 5023., 
  566013., 196.46, 1.743, 4574., 1.588, 0.063, 15.9, "people tested", "", "", 
  "", "", "", "", "", "", "", 77.78, 2.88106*^6, 227.322, 31.9, 1.307, 0.617, 
  116935.6, "", 176.69, 16.52, 0.8, 26.9, "", 1.2, 80.23, 0.848}, 
 {"QAT", "Asia", "Qatar", "2020-08-20", 116224., 268., 277.571, 193., 0., 
  0.429, 40340.708, 93.021, 96.344, 66.989, 0., 0.149, 0.94, "", "", "", "", 
  "", "", "", "", 6260., 572273., 198.633, 2.173, 4810., 1.67, 0.058, 17.3, 
  "people tested", "", "", "", "", "", "", "", "", "", 77.78, 2.88106*^6, 
  227.322, 31.9, 1.307, 0.617, 116935.6, "", 176.69, 16.52, 0.8, 26.9, "", 
  1.2, 80.23, 0.848}, {"QAT", "Asia", "Qatar", "2020-08-21", 116481., 257., 
  278.429, 193., 0., 0.429, 40429.911, 89.203, 96.641, 66.989, 0., 0.149, 
  0.94, "", "", "", "", "", "", "", "", 4849., 577122., 200.316, 1.683, 
  4943., 1.716, 0.056, 17.8, "people tested", "", "", "", "", "", "", "", "", 
  "", 77.78, 2.88106*^6, 227.322, 31.9, 1.307, 0.617, 116935.6, "", 176.69, 
  16.52, 0.8, 26.9, "", 1.2, 80.23, 0.848}, {"QAT", "Asia", "Qatar", 
  "2020-08-22", 116765., 284., 279.429, 193., 0., 0.143, 40528.486, 98.575, 
  96.988, 66.989, 0., 0.05, 0.94, "", "", "", "", "", "", "", "", 7001., 
  584123., 202.746, 2.43, 5405., 1.876, 0.052, 19.3, "people tested", "", "", 
  "", "", "", "", "", "", "", 77.78, 2.88106*^6, 227.322, 31.9, 1.307, 0.617, 
  116935.6, "", 176.69, 16.52, 0.8, 26.9, "", 1.2, 80.23, 0.848}, 
 {"QAT", "Asia", "Qatar", "2020-08-23", 117008., 243., 275.429, 193., 0., 0., 
  40612.83, 84.344, 95.6, 66.989, 0., 0., 0.92, "", "", "", "", "", "", "", 
  "", 5797., 589920., 204.758, 2.012, 5521., 1.916, 0.05, 20., 
  "people tested", "", "", "", "", "", "", "", "", "", 77.78, 2.88106*^6, 
  227.322, 31.9, 1.307, 0.617, 116935.6, "", 176.69, 16.52, 0.8, 26.9, "", 
  1.2, 80.23, 0.848}, {"QAT", "Asia", "Qatar", "2020-08-24", 117266., 258., 
  271.143, 194., 1., 0.143, 40702.38, 89.55, 94.112, 67.336, 0.347, 0.05, 
  0.9, "", "", "", "", "", "", "", "", 4295., 594215., 206.249, 1.491, 5464., 
  1.897, 0.05, 20.2, "people tested", "", "", "", "", "", "", "", "", "", 
  77.78, 2.88106*^6, 227.322, 31.9, 1.307, 0.617, 116935.6, "", 176.69, 
  16.52, 0.8, 26.9, "", 1.2, 80.23, 0.848}, {"QAT", "Asia", "Qatar", 
  "2020-08-25", 117498., 232., 262.429, 194., 0., 0.143, 40782.906, 80.526, 
  91.088, 67.336, 0., 0.05, 0.87, "", "", "", "", "", "", "", "", 5232., 
  599447., 208.065, 1.816, 5494., 1.907, 0.048, 20.9, "people tested", "", 
  "", "", "", "", "", "", "", "", 77.78, 2.88106*^6, 227.322, 31.9, 1.307, 
  0.617, 116935.6, "", 176.69, 16.52, 0.8, 26.9, "", 1.2, 80.23, 0.848}, 
 {"QAT", "Asia", "Qatar", "2020-08-26", 117742., 244., 255.143, 194., 0., 
  0.143, 40867.597, 84.691, 88.559, 67.336, 0., 0.05, 0.87, "", "", "", "", 
  "", "", "", "", 4665., 604112., 209.684, 1.619, 5443., 1.889, 0.047, 21.3, 
  "people tested", "", "", "", "", "", "", "", "", "", 77.78, 2.88106*^6, 
  227.322, 31.9, 1.307, 0.617, 116935.6, "", 176.69, 16.52, 0.8, 26.9, "", 
  1.2, 80.23, 0.848}, {"QAT", "Asia", "Qatar", "2020-08-27", 117988., 246., 
  252., 195., 1., 0.286, 40952.983, 85.385, 87.468, 67.683, 0.347, 0.099, 
  0.86, "", "", "", "", "", "", "", "", 5146., 609258., 211.47, 1.786, 5284., 
  1.834, 0.048, 21., "people tested", "", "", "", "", "", "", "", "", "", 
  77.78, 2.88106*^6, 227.322, 31.9, 1.307, 0.617, 116935.6, "", 176.69, 
  16.52, 0.8, 26.9, "", 1.2, 80.23, 0.848}, {"QAT", "Asia", "Qatar", 
  "2020-08-28", 118196., 208., 245., 196., 1., 0.429, 41025.178, 72.196, 
  85.038, 68.031, 0.347, 0.149, 0.85, "", "", "", "", "", "", "", "", 5096., 
  614354., 213.239, 1.769, 5319., 1.846, 0.046, 21.7, "people tested", "", 
  "", "", "", "", "", "", "", "", 77.78, 2.88106*^6, 227.322, 31.9, 1.307, 
  0.617, 116935.6, "", 176.69, 16.52, 0.8, 26.9, "", 1.2, 80.23, 0.848}, 
 {"QAT", "Asia", "Qatar", "2020-08-29", 118407., 211., 234.571, 196., 0., 
  0.429, 41098.415, 73.237, 81.418, 68.031, 0., 0.149, 0.84, "", "", "", "", 
  "", "", "", "", 5774., 620128., 215.243, 2.004, 5144., 1.785, 0.046, 21.9, 
  "people tested", "", "", "", "", "", "", "", "", "", 77.78, 2.88106*^6, 
  227.322, 31.9, 1.307, 0.617, 116935.6, "", 176.69, 16.52, 0.8, 26.9, "", 
  1.2, 80.23, 0.848}, {"QAT", "Asia", "Qatar", "2020-08-30", 118575., 168., 
  223.857, 197., 1., 0.571, 41156.727, 58.312, 77.7, 68.378, 0.347, 0.198, 
  0.83, "", "", "", "", "", "", "", "", 4481., 624609., 216.798, 1.555, 
  4956., 1.72, 0.045, 22.1, "people tested", "", "", "", "", "", "", "", "", 
  "", 77.78, 2.88106*^6, 227.322, 31.9, 1.307, 0.617, 116935.6, "", 176.69, 
  16.52, 0.8, 26.9, "", 1.2, 80.23, 0.848}, {"QAT", "Asia", "Qatar", 
  "2020-08-31", 118778., 203., 216., 197., 0., 0.429, 41227.187, 70.46, 
  74.972, 68.378, 0., 0.149, 0.85, "", "", "", "", "", "", "", "", 5222., 
  629831., 218.611, 1.813, 5088., 1.766, 0.042, 23.6, "people tested", "", 
  "", "", "", "", "", "", "", "", 77.78, 2.88106*^6, 227.322, 31.9, 1.307, 
  0.617, 116935.6, "", 176.69, 16.52, 0.8, 26.9, "", 1.2, 80.23, 0.848}, 
 {"QAT", "Asia", "Qatar", "2020-09-01", 118994., 216., 213.714, 198., 1., 
  0.571, 41302.16, 74.972, 74.179, 68.725, 0.347, 0.198, 0.88, "", "", "", 
  "", "", "", "", "", 4914., 634745., 220.316, 1.706, 5043., 1.75, 0.042, 
  23.6, "people tested", "", "", "", "", "", "", "", "", "", 64.81, 
  2.88106*^6, 227.322, 31.9, 1.307, 0.617, 116935.6, "", 176.69, 16.52, 0.8, 
  26.9, "", 1.2, 80.23, 0.848}, {"QAT", "Asia", "Qatar", "2020-09-02", 
  119206., 212., 209.143, 199., 1., 0.714, 41375.744, 73.584, 72.592, 69.072, 
  0.347, 0.248, 0.9, "", "", "", "", "", "", "", "", 4997., 639742., 222.051, 
  1.734, 5090., 1.767, 0.041, 24.3, "people tested", "", "", "", "", "", "", 
  "", "", "", 64.81, 2.88106*^6, 227.322, 31.9, 1.307, 0.617, 116935.6, "", 
  176.69, 16.52, 0.8, 26.9, "", 1.2, 80.23, 0.848}, 
 {"QAT", "Asia", "Qatar", "2020-09-03", 119420., 214., 204.571, 201., 2., 
  0.857, 41450.022, 74.278, 71.006, 69.766, 0.694, 0.298, 0.94, "", "", "", 
  "", "", "", "", "", 5162., 644904., 223.843, 1.792, 5092., 1.767, 0.04, 
  24.9, "people tested", "", "", "", "", "", "", "", "", "", 64.81, 
  2.88106*^6, 227.322, 31.9, 1.307, 0.617, 116935.6, "", 176.69, 16.52, 0.8, 
  26.9, "", 1.2, 80.23, 0.848}, {"QAT", "Asia", "Qatar", "2020-09-04", 
  119637., 217., 205.857, 201., 0., 0.714, 41525.341, 75.32, 71.452, 69.766, 
  0., 0.248, 0.98, "", "", "", "", "", "", "", "", 5344., 650248., 225.697, 
  1.855, 5128., 1.78, 0.04, 24.9, "people tested", "", "", "", "", "", "", 
  "", "", "", 64.81, 2.88106*^6, 227.322, 31.9, 1.307, 0.617, 116935.6, "", 
  176.69, 16.52, 0.8, 26.9, "", 1.2, 80.23, 0.848}, 
 {"QAT", "Asia", "Qatar", "2020-09-05", 119864., 227., 208.143, 202., 1., 
  0.857, 41604.132, 78.79, 72.245, 70.113, 0.347, 0.298, 1.01, "", "", "", 
  "", "", "", "", "", 4725., 654973., 227.338, 1.64, 4978., 1.728, 0.042, 
  23.9, "people tested", "", "", "", "", "", "", "", "", "", 64.81, 
  2.88106*^6, 227.322, 31.9, 1.307, 0.617, 116935.6, "", 176.69, 16.52, 0.8, 
  26.9, "", 1.2, 80.23, 0.848}, {"QAT", "Asia", "Qatar", "2020-09-06", 
  120095., 231., 217.143, 203., 1., 0.857, 41684.311, 80.179, 75.369, 70.46, 
  0.347, 0.298, 1.04, "", "", "", "", "", "", "", "", 5035., 660008., 
  229.085, 1.748, 5057., 1.755, 0.043, 23.3, "people tested", "", "", "", "", 
  "", "", "", "", "", 64.81, 2.88106*^6, 227.322, 31.9, 1.307, 0.617, 
  116935.6, "", 176.69, 16.52, 0.8, 26.9, "", 1.2, 80.23, 0.848}, 
 {"QAT", "Asia", "Qatar", "2020-09-07", 120348., 253., 224.286, 205., 2., 
  1.143, 41772.126, 87.815, 77.848, 71.154, 0.694, 0.397, 1.04, "", "", "", 
  "", "", "", "", "", 3640., 663648., 230.349, 1.263, 4831., 1.677, 0.046, 
  21.5, "people tested", "", "", "", "", "", "", "", "", "", 64.81, 
  2.88106*^6, 227.322, 31.9, 1.307, 0.617, 116935.6, "", 176.69, 16.52, 0.8, 
  26.9, "", 1.2, 80.23, 0.848}, {"QAT", "Asia", "Qatar", "2020-09-08", 
  120579., 231., 226.429, 205., 0., 1., 41852.304, 80.179, 78.592, 71.154, 
  0., 0.347, 1.02, "", "", "", "", "", "", "", "", 4288., 667936., 231.837, 
  1.488, 4742., 1.646, 0.048, 20.9, "people tested", "", "", "", "", "", "", 
  "", "", "", 64.81, 2.88106*^6, 227.322, 31.9, 1.307, 0.617, 116935.6, "", 
  176.69, 16.52, 0.8, 26.9, "", 1.2, 80.23, 0.848}, 
 {"QAT", "Asia", "Qatar", "2020-09-09", 120846., 267., 234.286, 205., 0., 
  0.857, 41944.979, 92.674, 81.319, 71.154, 0., 0.298, 1.02, "", "", "", "", 
  "", "", "", "", 4163., 672099., 233.282, 1.445, 4622., 1.604, 0.051, 19.7, 
  "people tested", "", "", "", "", "", "", "", "", "", 64.81, 2.88106*^6, 
  227.322, 31.9, 1.307, 0.617, 116935.6, "", 176.69, 16.52, 0.8, 26.9, "", 
  1.2, 80.23, 0.848}, {"QAT", "Asia", "Qatar", "2020-09-10", 121052., 206., 
  233.143, 205., 0., 0.571, 42016.48, 71.501, 80.923, 71.154, 0., 0.198, 1., 
  "", "", "", "", "", "", "", "", 4071., 676170., 234.695, 1.413, 4467., 
  1.55, 0.052, 19.2, "people tested", "", "", "", "", "", "", "", "", "", 
  64.81, 2.88106*^6, 227.322, 31.9, 1.307, 0.617, 116935.6, "", 176.69, 
  16.52, 0.8, 26.9, "", 1.2, 80.23, 0.848}, {"QAT", "Asia", "Qatar", 
  "2020-09-11", 121287., 235., 235.714, 205., 0., 0.571, 42098.047, 81.567, 
  81.815, 71.154, 0., 0.198, 1.01, "", "", "", "", "", "", "", "", 4463., 
  680633., 236.244, 1.549, 4341., 1.507, 0.054, 18.4, "people tested", "", 
  "", "", "", "", "", "", "", "", 64.81, 2.88106*^6, 227.322, 31.9, 1.307, 
  0.617, 116935.6, "", 176.69, 16.52, 0.8, 26.9, "", 1.2, 80.23, 0.848}, 
 {"QAT", "Asia", "Qatar", "2020-09-12", 121523., 236., 237., 205., 0., 0.429, 
  42179.962, 81.914, 82.261, 71.154, 0., 0.149, 1.02, "", "", "", "", "", "", 
  "", "", 5206., 685839., 238.051, 1.807, 4409., 1.53, 0.054, 18.6, 
  "people tested", "", "", "", "", "", "", "", "", "", 64.81, 2.88106*^6, 
  227.322, 31.9, 1.307, 0.617, 116935.6, "", 176.69, 16.52, 0.8, 26.9, "", 
  1.2, 80.23, 0.848}, {"QAT", "Asia", "Qatar", "2020-09-13", 121740., 217., 
  235., 205., 0., 0.286, 42255.281, 75.32, 81.567, 71.154, 0., 0.099, 1.01, 
  "", "", "", "", "", "", "", "", 5192., 691031., 239.853, 1.802, 4432., 
  1.538, 0.053, 18.9, "people tested", "", "", "", "", "", "", "", "", "", 
  64.81, 2.88106*^6, 227.322, 31.9, 1.307, 0.617, 116935.6, "", 176.69, 
  16.52, 0.8, 26.9, "", 1.2, 80.23, 0.848}, {"QAT", "Asia", "Qatar", 
  "2020-09-14", 121975., 235., 232.429, 207., 2., 0.286, 42336.848, 81.567, 
  80.675, 71.849, 0.694, 0.099, 1., "", "", "", "", "", "", "", "", 4396., 
  695427., 241.379, 1.526, 4540., 1.576, 0.051, 19.5, "people tested", "", 
  "", "", "", "", "", "", "", "", 64.81, 2.88106*^6, 227.322, 31.9, 1.307, 
  0.617, 116935.6, "", 176.69, 16.52, 0.8, 26.9, "", 1.2, 80.23, 0.848}, 
 {"QAT", "Asia", "Qatar", "2020-09-15", 122214., 239., 233.571, 208., 1., 
  0.429, 42419.804, 82.956, 81.071, 72.196, 0.347, 0.149, 0.99, "", "", "", 
  "", "", "", "", "", 4987., 700414., 243.11, 1.731, 4640., 1.611, 0.05, 
  19.9, "people tested", "", "", "", "", "", "", "", "", "", 64.81, 
  2.88106*^6, 227.322, 31.9, 1.307, 0.617, 116935.6, "", 176.69, 16.52, 0.8, 
  26.9, "", 1.2, 80.23, 0.848}, {"QAT", "Asia", "Qatar", "2020-09-16", 
  122449., 235., 229., 208., 0., 0.429, 42501.371, 81.567, 79.485, 72.196, 
  0., 0.149, 1., "", "", "", "", "", "", "", "", 4568., 704982., 244.695, 
  1.586, 4698., 1.631, 0.049, 20.5, "people tested", "", "", "", "", "", "", 
  "", "", "", 64.81, 2.88106*^6, 227.322, 31.9, 1.307, 0.617, 116935.6, "", 
  176.69, 16.52, 0.8, 26.9, "", 1.2, 80.23, 0.848}, 
 {"QAT", "Asia", "Qatar", "2020-09-17", 122693., 244., 234.429, 208., 0., 
  0.429, 42586.062, 84.691, 81.369, 72.196, 0., 0.149, 1.01, "", "", "", "", 
  "", "", "", "", 4150., 709132., 246.136, 1.44, 4709., 1.634, 0.05, 20.1, 
  "people tested", "", "", "", "", "", "", "", "", "", 64.81, 2.88106*^6, 
  227.322, 31.9, 1.307, 0.617, 116935.6, "", 176.69, 16.52, 0.8, 26.9, "", 
  1.2, 80.23, 0.848}, {"QAT", "Asia", "Qatar", "2020-09-18", 122917., 224., 
  232.857, 209., 1., 0.571, 42663.811, 77.749, 80.823, 72.543, 0.347, 0.198, 
  1.02, "", "", "", "", "", "", "", "", 5051., 714183., 247.889, 1.753, 
  4793., 1.664, 0.049, 20.6, "people tested", "", "", "", "", "", "", "", "", 
  "", 64.81, 2.88106*^6, 227.322, 31.9, 1.307, 0.617, 116935.6, "", 176.69, 
  16.52, 0.8, 26.9, "", 1.2, 80.23, 0.848}, {"QAT", "Asia", "Qatar", 
  "2020-09-19", 123146., 229., 231.857, 209., 0., 0.571, 42743.296, 79.485, 
  80.476, 72.543, 0., 0.198, 1.03, "", "", "", "", "", "", "", "", 4874., 
  719057., 249.581, 1.692, 4745., 1.647, 0.049, 20.5, "people tested", "", 
  "", "", "", "", "", "", "", "", 64.81, 2.88106*^6, 227.322, 31.9, 1.307, 
  0.617, 116935.6, "", 176.69, 16.52, 0.8, 26.9, "", 1.2, 80.23, 0.848}, 
 {"QAT", "Asia", "Qatar", "2020-09-20", 123376., 230., 233.714, 210., 1., 
  0.714, 42823.128, 79.832, 81.121, 72.89, 0.347, 0.248, 1.04, "", "", "", 
  "", "", "", "", "", 5020., 724077., 251.323, 1.742, 4721., 1.639, 0.05, 
  20.2, "people tested", "", "", "", "", "", "", "", "", "", 64.81, 
  2.88106*^6, 227.322, 31.9, 1.307, 0.617, 116935.6, "", 176.69, 16.52, 0.8, 
  26.9, "", 1.2, 80.23, 0.848}, {"QAT", "Asia", "Qatar", "2020-09-21", 
  123604., 228., 232.714, 211., 1., 0.571, 42902.265, 79.138, 80.774, 73.237, 
  0.347, 0.198, 1.05, "", "", "", "", "", "", "", "", 5468., 729545., 
  253.221, 1.898, 4874., 1.692, 0.048, 20.9, "people tested", "", "", "", "", 
  "", "", "", "", "", 64.81, 2.88106*^6, 227.322, 31.9, 1.307, 0.617, 
  116935.6, "", 176.69, 16.52, 0.8, 26.9, "", 1.2, 80.23, 0.848}, 
 {"QAT", "Asia", "Qatar", "2020-09-22", 123917., 313., 243.286, 211., 0., 
  0.429, 43010.906, 108.641, 84.443, 73.237, 0., 0.149, 1.07, "", "", "", "", 
  "", "", "", "", 4596., 734141., 254.816, 1.595, 4818., 1.672, 0.05, 19.8, 
  "people tested", "", "", "", "", "", "", "", "", "", 64.81, 2.88106*^6, 
  227.322, 31.9, 1.307, 0.617, 116935.6, "", 176.69, 16.52, 0.8, 26.9, "", 
  1.2, 80.23, 0.848}, {"QAT", "Asia", "Qatar", "2020-09-23", 124175., 258., 
  246.571, 212., 1., 0.571, 43100.456, 89.55, 85.584, 73.584, 0.347, 0.198, 
  1.04, "", "", "", "", "", "", "", "", 4950., 739091., 256.534, 1.718, 
  4873., 1.691, 0.051, 19.8, "people tested", "", "", "", "", "", "", "", "", 
  "", 64.81, 2.88106*^6, 227.322, 31.9, 1.307, 0.617, 116935.6, "", 176.69, 
  16.52, 0.8, 26.9, "", 1.2, 80.23, 0.848}, {"QAT", "Asia", "Qatar", 
  "2020-09-24", 124425., 250., 247.429, 212., 0., 0.571, 43187.23, 86.774, 
  85.881, 73.584, 0., 0.198, 1.01, "", "", "", "", "", "", "", "", 6039., 
  745130., 258.631, 2.096, 5143., 1.785, 0.048, 20.8, "people tested", "", 
  "", "", "", "", "", "", "", "", 64.81, 2.88106*^6, 227.322, 31.9, 1.307, 
  0.617, 116935.6, "", 176.69, 16.52, 0.8, 26.9, "", 1.2, 80.23, 0.848}, 
 {"QAT", "Asia", "Qatar", "2020-09-25", 124650., 225., 247.571, 212., 0., 
  0.429, 43265.326, 78.096, 85.931, 73.584, 0., 0.149, 0.98, "", "", "", "", 
  "", "", "", "", 5974., 751104., 260.704, 2.074, 5274., 1.831, 0.047, 21.3, 
  "people tested", "", "", "", "", "", "", "", "", "", 64.81, 2.88106*^6, 
  227.322, 31.9, 1.307, 0.617, 116935.6, "", 176.69, 16.52, 0.8, 26.9, "", 
  1.2, 80.23, 0.848}, {"QAT", "Asia", "Qatar", "2020-09-26", 124850., 200., 
  243.429, 214., 2., 0.714, 43334.745, 69.419, 84.493, 74.278, 0.694, 0.248, 
  0.96, "", "", "", "", "", "", "", "", 4261., 755365., 262.183, 1.479, 
  5187., 1.8, 0.047, 21.3, "people tested", "", "", "", "", "", "", "", "", 
  "", 64.81, 2.88106*^6, 227.322, 31.9, 1.307, 0.617, 116935.6, "", 176.69, 
  16.52, 0.8, 26.9, "", 1.2, 80.23, 0.848}, {"QAT", "Asia", "Qatar", 
  "2020-09-27", 125084., 234., 244., 214., 0., 0.571, 43415.965, 81.22, 
  84.691, 74.278, 0., 0.198, 0.96, "", "", "", "", "", "", "", "", 4902., 
  760267., 263.884, 1.701, 5170., 1.794, 0.047, 21.2, "people tested", "", 
  "", "", "", "", "", "", "", "", 64.81, 2.88106*^6, 227.322, 31.9, 1.307, 
  0.617, 116935.6, "", 176.69, 16.52, 0.8, 26.9, "", 1.2, 80.23, 0.848}, 
 {"QAT", "Asia", "Qatar", "2020-09-28", 125311., 227., 243.857, 214., 0., 
  0.429, 43494.755, 78.79, 84.641, 74.278, 0., 0.149, 0.94, "", "", "", "", 
  "", "", "", "", 4658., 764925., 265.501, 1.617, 5054., 1.754, 0.048, 20.7, 
  "people tested", "", "", "", "", "", "", "", "", "", 64.81, 2.88106*^6, 
  227.322, 31.9, 1.307, 0.617, 116935.6, "", 176.69, 16.52, 0.8, 26.9, "", 
  1.2, 80.23, 0.848}, {"QAT", "Asia", "Qatar", "2020-09-29", 125533., 222., 
  230.857, 214., 0., 0.429, 43571.81, 77.055, 80.129, 74.278, 0., 0.149, 
  0.91, "", "", "", "", "", "", "", "", 5288., 770213., 267.337, 1.835, 
  5153., 1.789, 0.045, 22.3, "people tested", "", "", "", "", "", "", "", "", 
  "", 64.81, 2.88106*^6, 227.322, 31.9, 1.307, 0.617, 116935.6, "", 176.69, 
  16.52, 0.8, 26.9, "", 1.2, 80.23, 0.848}, {"QAT", "Asia", "Qatar", 
  "2020-09-30", 125760., 227., 226.429, 214., 0., 0.286, 43650.601, 78.79, 
  78.592, 74.278, 0., 0.099, 0.9, "", "", "", "", "", "", "", "", 5701., 
  775914., 269.315, 1.979, 5260., 1.826, 0.043, 23.2, "people tested", "", 
  "", "", "", "", "", "", "", "", 64.81, 2.88106*^6, 227.322, 31.9, 1.307, 
  0.617, 116935.6, "", 176.69, 16.52, 0.8, 26.9, "", 1.2, 80.23, 0.848}, 
 {"QAT", "Asia", "Qatar", "2020-10-01", 125959., 199., 219.143, 214., 0., 
  0.286, 43719.673, 69.072, 76.063, 74.278, 0., 0.099, 0.9, "", "", "", "", 
  "", "", "", "", 5214., 781128., 271.125, 1.81, 5143., 1.785, 0.043, 23.5, 
  "people tested", "", "", "", "", "", "", "", "", "", 64.81, 2.88106*^6, 
  227.322, 31.9, 1.307, 0.617, 116935.6, "", 176.69, 16.52, 0.8, 26.9, "", 
  1.2, 80.23, 0.848}, {"QAT", "Asia", "Qatar", "2020-10-02", 126164., 205., 
  216.286, 215., 1., 0.429, 43790.827, 71.154, 75.072, 74.625, 0.347, 0.149, 
  0.9, "", "", "", "", "", "", "", "", 5096., 786224., 272.894, 1.769, 5017., 
  1.741, 0.043, 23.2, "people tested", "", "", "", "", "", "", "", "", "", 
  64.81, 2.88106*^6, 227.322, 31.9, 1.307, 0.617, 116935.6, "", 176.69, 
  16.52, 0.8, 26.9, "", 1.2, 80.23, 0.848}, {"QAT", "Asia", "Qatar", 
  "2020-10-03", 126339., 175., 212.714, 216., 1., 0.286, 43851.569, 60.742, 
  73.832, 74.972, 0.347, 0.099, 0.89, "", "", "", "", "", "", "", "", 5200., 
  791424., 274.699, 1.805, 5151., 1.788, 0.041, 24.2, "people tested", "", 
  "", "", "", "", "", "", "", "", 64.81, 2.88106*^6, 227.322, 31.9, 1.307, 
  0.617, 116935.6, "", 176.69, 16.52, 0.8, 26.9, "", 1.2, 80.23, 0.848}, 
 {"QAT", "Asia", "Qatar", "2020-10-04", 126498., 159., 202., 216., 0., 0.286, 
  43906.757, 55.188, 70.113, 74.972, 0., 0.099, 0.9, "", "", "", "", "", "", 
  "", "", 4344., 795768., 276.207, 1.508, 5072., 1.76, 0.04, 25.1, 
  "people tested", "", "", "", "", "", "", "", "", "", 64.81, 2.88106*^6, 
  227.322, 31.9, 1.307, 0.617, 116935.6, "", 176.69, 16.52, 0.8, 26.9, "", 
  1.2, 80.23, 0.848}, {"QAT", "Asia", "Qatar", "2020-10-05", 126692., 194., 
  197.286, 216., 0., 0.286, 43974.093, 67.336, 68.477, 74.972, 0., 0.099, 
  0.94, "", "", "", "", "", "", "", "", 4751., 800519., 277.856, 1.649, 
  5085., 1.765, 0.039, 25.8, "people tested", "", "", "", "", "", "", "", "", 
  "", 64.81, 2.88106*^6, 227.322, 31.9, 1.307, 0.617, 116935.6, "", 176.69, 
  16.52, 0.8, 26.9, "", 1.2, 80.23, 0.848}, {"QAT", "Asia", "Qatar", 
  "2020-10-06", 126943., 251., 201.429, 216., 0., 0.286, 44061.214, 87.121, 
  69.915, 74.972, 0., 0.099, 0.99, "", "", "", "", "", "", "", "", 4846., 
  805365., 279.538, 1.682, 5022., 1.743, 0.04, 24.9, "people tested", "", "", 
  "", "", "", "", "", "", "", 64.81, 2.88106*^6, 227.322, 31.9, 1.307, 0.617, 
  116935.6, "", 176.69, 16.52, 0.8, 26.9, "", 1.2, 80.23, 0.848}, 
 {"QAT", "Asia", "Qatar", "2020-10-07", 127181., 238., 203., 218., 2., 0.571, 
  44143.822, 82.608, 70.46, 75.667, 0.694, 0.198, 1., "", "", "", "", "", "", 
  "", "", 4662., 810027., 281.156, 1.618, 4873., 1.691, 0.042, 24., 
  "people tested", "", "", "", "", "", "", "", "", "", 64.81, 2.88106*^6, 
  227.322, 31.9, 1.307, 0.617, 116935.6, "", 176.69, 16.52, 0.8, 26.9, "", 
  1.2, 80.23, 0.848}, {"QAT", "Asia", "Qatar", "2020-10-08", 127394., 213., 
  205., 218., 0., 0.571, 44217.753, 73.931, 71.154, 75.667, 0., 0.198, 0.99, 
  "", "", "", "", "", "", "", "", 4994., 815021., 282.889, 1.733, 4842., 
  1.681, 0.042, 23.6, "people tested", "", "", "", "", "", "", "", "", "", 
  64.81, 2.88106*^6, 227.322, 31.9, 1.307, 0.617, 116935.6, "", 176.69, 
  16.52, 0.8, 26.9, "", 1.2, 80.23, 0.848}, {"QAT", "Asia", "Qatar", 
  "2020-10-09", 127600., 206., 205.143, 219., 1., 0.571, 44289.255, 71.501, 
  71.204, 76.014, 0.347, 0.198, 0.98, "", "", "", "", "", "", "", "", 5347., 
  820368., 284.745, 1.856, 4878., 1.693, 0.042, 23.8, "people tested", "", 
  "", "", "", "", "", "", "", "", 64.81, 2.88106*^6, 227.322, 31.9, 1.307, 
  0.617, 116935.6, "", 176.69, 16.52, 0.8, 26.9, "", 1.2, 80.23, 0.848}, 
 {"QAT", "Asia", "Qatar", "2020-10-10", 127778., 178., 205.571, 219., 0., 
  0.429, 44351.037, 61.783, 71.353, 76.014, 0., 0.149, 0.97, "", "", "", "", 
  "", "", "", "", 5143., 825511., 286.53, 1.785, 4870., 1.69, 0.042, 23.7, 
  "people tested", "", "", "", "", "", "", "", "", "", 64.81, 2.88106*^6, 
  227.322, 31.9, 1.307, 0.617, 116935.6, "", 176.69, 16.52, 0.8, 26.9, "", 
  1.2, 80.23, 0.848}, {"QAT", "Asia", "Qatar", "2020-10-11", 127985., 207., 
  212.429, 220., 1., 0.571, 44422.886, 71.849, 73.733, 76.361, 0.347, 0.198, 
  0.98, "", "", "", "", "", "", "", "", 6430., 831941., 288.762, 2.232, 
  5168., 1.794, 0.041, 24.3, "people tested", "", "", "", "", "", "", "", "", 
  "", 64.81, 2.88106*^6, 227.322, 31.9, 1.307, 0.617, 116935.6, "", 176.69, 
  16.52, 0.8, 26.9, "", 1.2, 80.23, 0.848}, {"QAT", "Asia", "Qatar", 
  "2020-10-12", 128191., 206., 214.143, 220., 0., 0.571, 44494.387, 71.501, 
  74.328, 76.361, 0., 0.198, 0.97, "", "", "", "", "", "", "", "", 5545., 
  837486., 290.687, 1.925, 5281., 1.833, 0.041, 24.7, "people tested", "", 
  "", "", "", "", "", "", "", "", 64.81, 2.88106*^6, 227.322, 31.9, 1.307, 
  0.617, 116935.6, "", 176.69, 16.52, 0.8, 26.9, "", 1.2, 80.23, 0.848}, 
 {"QAT", "Asia", "Qatar", "2020-10-13", 128405., 214., 208.857, 220., 0., 
  0.571, 44568.666, 74.278, 72.493, 76.361, 0., 0.198, 0.95, "", "", "", "", 
  "", "", "", "", 6079., 843565., 292.797, 2.11, 5457., 1.894, 0.038, 26.1, 
  "people tested", "", "", "", "", "", "", "", "", "", 64.81, 2.88106*^6, 
  227.322, 31.9, 1.307, 0.617, 116935.6, "", 176.69, 16.52, 0.8, 26.9, "", 
  1.2, 80.23, 0.848}, {"QAT", "Asia", "Qatar", "2020-10-14", 128603., 198., 
  203.143, 220., 0., 0.286, 44637.39, 68.725, 70.51, 76.361, 0., 0.099, 0.96, 
  "", "", "", "", "", "", "", "", 6173., 849738., 294.939, 2.143, 5673., 
  1.969, 0.036, 27.9, "people tested", "", "", "", "", "", "", "", "", "", 
  64.81, 2.88106*^6, 227.322, 31.9, 1.307, 0.617, 116935.6, "", 176.69, 
  16.52, 0.8, 26.9, "", 1.2, 80.23, 0.848}, {"QAT", "Asia", "Qatar", 
  "2020-10-15", 128803., 200., 201.286, 222., 2., 0.571, 44706.809, 69.419, 
  69.865, 77.055, 0.694, 0.198, 0.98, "", "", "", "", "", "", "", "", 5416., 
  855154., 296.819, 1.88, 5733., 1.99, 0.035, 28.5, "people tested", "", "", 
  "", "", "", "", "", "", "", 64.81, 2.88106*^6, 227.322, 31.9, 1.307, 0.617, 
  116935.6, "", 176.69, 16.52, 0.8, 26.9, "", 1.2, 80.23, 0.848}, 
 {"QAT", "Asia", "Qatar", "2020-10-16", 128992., 189., 198.857, 222., 0., 
  0.429, 44772.41, 65.601, 69.022, 77.055, 0., 0.149, 1.02, "", "", "", "", 
  "", "", "", "", 6082., 861236., 298.93, 2.111, 5838., 2.026, 0.034, 29.4, 
  "people tested", "", "", "", "", "", "", "", "", "", 64.81, 2.88106*^6, 
  227.322, 31.9, 1.307, 0.617, 116935.6, "", 176.69, 16.52, 0.8, 26.9, "", 
  1.2, 80.23, 0.848}, {"QAT", "Asia", "Qatar", "2020-10-17", 129227., 235., 
  207., 223., 1., 0.571, 44853.977, 81.567, 71.849, 77.402, 0.347, 0.198, 
  1.08, "", "", "", "", "", "", "", "", 8621., 869857., 301.923, 2.992, 
  6335., 2.199, 0.033, 30.6, "people tested", "", "", "", "", "", "", "", "", 
  "", 64.81, 2.88106*^6, 227.322, 31.9, 1.307, 0.617, 116935.6, "", 176.69, 
  16.52, 0.8, 26.9, "", 1.2, 80.23, 0.848}, {"QAT", "Asia", "Qatar", 
  "2020-10-18", 129431., 204., 206.571, 224., 1., 0.571, 44924.785, 70.807, 
  71.7, 77.749, 0.347, 0.198, 1.1, "", "", "", "", "", "", "", "", 7485., 
  877342., 304.521, 2.598, 6486., 2.251, 0.032, 31.4, "people tested", "", 
  "", "", "", "", "", "", "", "", 64.81, 2.88106*^6, 227.322, 31.9, 1.307, 
  0.617, 116935.6, "", 176.69, 16.52, 0.8, 26.9, "", 1.2, 80.23, 0.848}, 
 {"QAT", "Asia", "Qatar", "2020-10-19", 129671., 240., 211.429, 224., 0., 
  0.571, 45008.087, 83.303, 73.386, 77.749, 0., 0.198, 1.12, "", "", "", "", 
  "", "", "", "", 8844., 886186., 307.59, 3.07, 6957., 2.415, 0.03, 32.9, 
  "people tested", "", "", "", "", "", "", "", "", "", 64.81, 2.88106*^6, 
  227.322, 31.9, 1.307, 0.617, 116935.6, "", 176.69, 16.52, 0.8, 26.9, "", 
  1.2, 80.23, 0.848}, {"QAT", "Asia", "Qatar", "2020-10-20", 129944., 273., 
  219.857, 224., 0., 0.571, 45102.844, 94.757, 76.311, 77.749, 0., 0.198, 
  1.13, "", "", "", "", "", "", "", "", 6748., 892934., 309.932, 2.342, 
  7053., 2.448, 0.031, 32.1, "people tested", "", "", "", "", "", "", "", "", 
  "", 64.81, 2.88106*^6, 227.322, 31.9, 1.307, 0.617, 116935.6, "", 176.69, 
  16.52, 0.8, 26.9, "", 1.2, 80.23, 0.848}, {"QAT", "Asia", "Qatar", 
  "2020-10-21", 130210., 266., 229.571, 225., 1., 0.714, 45195.171, 92.327, 
  79.683, 78.096, 0.347, 0.248, 1.12, "", "", "", "", "", "", "", "", 6505., 
  899439., 312.19, 2.258, 7100., 2.464, 0.032, 30.9, "people tested", "", "", 
  "", "", "", "", "", "", "", 64.81, 2.88106*^6, 227.322, 31.9, 1.307, 0.617, 
  116935.6, "", 176.69, 16.52, 0.8, 26.9, "", 1.2, 80.23, 0.848}, 
 {"QAT", "Asia", "Qatar", "2020-10-22", 130462., 252., 237., 228., 3., 0.857, 
  45282.639, 87.468, 82.261, 79.138, 1.041, 0.298, 1.11, "", "", "", "", "", 
  "", "", "", 9444., 908883., 315.468, 3.278, 7676., 2.664, 0.031, 32.4, 
  "people tested", "", "", "", "", "", "", "", "", "", 64.81, 2.88106*^6, 
  227.322, 31.9, 1.307, 0.617, 116935.6, "", 176.69, 16.52, 0.8, 26.9, "", 
  1.2, 80.23, 0.848}, {"QAT", "Asia", "Qatar", "2020-10-23", 130711., 249., 
  245.571, 229., 1., 1., 45369.066, 86.427, 85.236, 79.485, 0.347, 0.347, 
  1.1, "", "", "", "", "", "", "", "", 9665., 918548., 318.823, 3.355, 8187., 
  2.842, 0.03, 33.3, "people tested", "", "", "", "", "", "", "", "", "", 
  64.81, 2.88106*^6, 227.322, 31.9, 1.307, 0.617, 116935.6, "", 176.69, 
  16.52, 0.8, 26.9, "", 1.2, 80.23, 0.848}, {"QAT", "Asia", "Qatar", 
  "2020-10-24", 130965., 254., 248.286, 229., 0., 0.857, 45457.228, 88.162, 
  86.179, 79.485, 0., 0.298, 1.08, "", "", "", "", "", "", "", "", 9032., 
  927580., 321.958, 3.135, 8246., 2.862, 0.03, 33.2, "people tested", "", "", 
  "", "", "", "", "", "", "", 64.81, 2.88106*^6, 227.322, 31.9, 1.307, 0.617, 
  116935.6, "", 176.69, 16.52, 0.8, 26.9, "", 1.2, 80.23, 0.848}, 
 {"QAT", "Asia", "Qatar", "2020-10-25", 131170., 205., 248.429, 230., 1., 
  0.857, 45528.382, 71.154, 86.228, 79.832, 0.347, 0.298, 1.05, "", "", "", 
  "", "", "", "", "", "", "", "", "", 8351., 2.899, 0.03, 33.6, 
  "people tested", "", "", "", "", "", "", "", "", "", 64.81, 2.88106*^6, 
  227.322, 31.9, 1.307, 0.617, 116935.6, "", 176.69, 16.52, 0.8, 26.9, "", 
  1.2, 80.23, 0.848}, {"QAT", "Asia", "Qatar", "2020-10-26", 131432., 262., 
  251.571, 230., 0., 0.857, 45619.321, 90.939, 87.319, 79.832, 0., 0.298, 
  1.03, "", "", "", "", "", "", "", "", "", 944018., 327.663, "", 8262., 
  2.868, 0.03, 32.8, "people tested", "", "", "", "", "", "", "", "", "", 
  64.81, 2.88106*^6, 227.322, 31.9, 1.307, 0.617, 116935.6, "", 176.69, 
  16.52, 0.8, 26.9, "", 1.2, 80.23, 0.848}, {"QAT", "Asia", "Qatar", 
  "2020-10-27", 131689., 257., 249.286, 230., 0., 0.857, 45708.524, 89.203, 
  86.526, 79.832, 0., 0.298, 1., "", "", "", "", "", "", "", "", 6013., 
  950031., 329.751, 2.087, 8157., 2.831, 0.031, 32.7, "people tested", "", 
  "", "", "", "", "", "", "", "", 64.81, 2.88106*^6, 227.322, 31.9, 1.307, 
  0.617, 116935.6, "", 176.69, 16.52, 0.8, 26.9, "", 1.2, 80.23, 0.848}, 
 {"QAT", "Asia", "Qatar", "2020-10-28", 131939., 250., 247., 230., 0., 0.714, 
  45795.298, 86.774, 85.732, 79.832, 0., 0.248, 0.97, "", "", "", "", "", "", 
  "", "", 10044., 960075., 333.237, 3.486, 8662., 3.007, 0.029, 35.1, 
  "people tested", "", "", "", "", "", "", "", "", "", 64.81, 2.88106*^6, 
  227.322, 31.9, 1.307, 0.617, 116935.6, "", 176.69, 16.52, 0.8, 26.9, "", 
  1.2, 80.23, 0.848}, {"QAT", "Asia", "Qatar", "2020-10-29", 132150., 211., 
  241.143, 231., 1., 0.429, 45868.534, 73.237, 83.699, 80.179, 0.347, 0.149, 
  0.92, "", "", "", "", "", "", "", "", 5314., 965389., 335.081, 1.844, 
  8072., 2.802, 0.03, 33.5, "people tested", "", "", "", "", "", "", "", "", 
  "", 64.81, 2.88106*^6, 227.322, 31.9, 1.307, 0.617, 116935.6, "", 176.69, 
  16.52, 0.8, 26.9, "", 1.2, 80.23, 0.848}, {"QAT", "Asia", "Qatar", 
  "2020-10-30", 132343., 193., 233.143, 232., 1., 0.429, 45935.524, 66.989, 
  80.923, 80.526, 0.347, 0.149, 0.91, "", "", "", "", "", "", "", "", 5810., 
  971199., 337.098, 2.017, 7522., 2.611, 0.031, 32.3, "people tested", "", 
  "", "", "", "", "", "", "", "", 64.81, 2.88106*^6, 227.322, 31.9, 1.307, 
  0.617, 116935.6, "", 176.69, 16.52, 0.8, 26.9, "", 1.2, 80.23, 0.848}, 
 {"QAT", "Asia", "Qatar", "2020-10-31", 132556., 213., 227.286, 232., 0., 
  0.429, 46009.455, 73.931, 78.89, 80.526, 0., 0.149, 0.91, "", "", "", "", 
  "", "", "", "", 4331., 975530., 338.601, 1.503, 6850., 2.378, 0.033, 30.1, 
  "people tested", "", "", "", "", "", "", "", "", "", 64.81, 2.88106*^6, 
  227.322, 31.9, 1.307, 0.617, 116935.6, "", 176.69, 16.52, 0.8, 26.9, "", 
  1.2, 80.23, 0.848}, {"QAT", "Asia", "Qatar", "2020-11-01", 132720., 164., 
  221.429, 232., 0., 0.286, 46066.378, 56.923, 76.857, 80.526, 0., 0.099, 
  0.91, "", "", "", "", "", "", "", "", 3481., 979011., 339.809, 1.208, 
  6173., 2.143, 0.036, 27.9, "people tested", "", "", "", "", "", "", "", "", 
  "", 64.81, 2.88106*^6, 227.322, 31.9, 1.307, 0.617, 116935.6, "", 176.69, 
  16.52, 0.8, 26.9, "", 1.2, 80.23, 0.848}, {"QAT", "Asia", "Qatar", 
  "2020-11-02", 132917., 197., 212.143, 232., 0., 0.286, 46134.756, 68.378, 
  73.634, 80.526, 0., 0.099, 0.92, "", "", "", "", "", "", "", "", 5301., 
  984312., 341.649, 1.84, 5756., 1.998, 0.037, 27.1, "people tested", "", "", 
  "", "", "", "", "", "", "", 64.81, 2.88106*^6, 227.322, 31.9, 1.307, 0.617, 
  116935.6, "", 176.69, 16.52, 0.8, 26.9, "", 1.2, 80.23, 0.848}, 
 {"QAT", "Asia", "Qatar", "2020-11-03", 133143., 226., 207.714, 232., 0., 
  0.286, 46213.199, 78.443, 72.096, 80.526, 0., 0.099, 0.95, "", "", "", "", 
  "", "", "", "", 5680., 989992., 343.621, 1.971, 5709., 1.982, 0.036, 27.5, 
  "people tested", "", "", "", "", "", "", "", "", "", 64.81, 2.88106*^6, 
  227.322, 31.9, 1.307, 0.617, 116935.6, "", 176.69, 16.52, 0.8, 26.9, "", 
  1.2, 80.23, 0.848}, {"QAT", "Asia", "Qatar", "2020-11-04", 133370., 227., 
  204.429, 232., 0., 0.286, 46291.99, 78.79, 70.956, 80.526, 0., 0.099, 0.98, 
  "", "", "", "", "", "", "", "", 5467., 995459., 345.518, 1.898, 5055., 
  1.755, 0.04, 24.7, "people tested", "", "", "", "", "", "", "", "", "", 
  64.81, 2.88106*^6, 227.322, 31.9, 1.307, 0.617, 116935.6, "", 176.69, 
  16.52, 0.8, 26.9, "", 1.2, 80.23, 0.848}, {"QAT", "Asia", "Qatar", 
  "2020-11-05", 133619., 249., 209.857, 232., 0., 0.143, 46378.416, 86.427, 
  72.84, 80.526, 0., 0.05, 0.99, "", "", "", "", "", "", "", "", 6029., 
  1.001488*^6, 347.611, 2.093, 5157., 1.79, 0.041, 24.6, "people tested", "", 
  "", "", "", "", "", "", "", "", 64.81, 2.88106*^6, 227.322, 31.9, 1.307, 
  0.617, 116935.6, "", 176.69, 16.52, 0.8, 26.9, "", 1.2, 80.23, 0.848}, 
 {"QAT", "Asia", "Qatar", "2020-11-06", 133811., 192., 209.714, 232., 0., 0., 
  46445.058, 66.642, 72.791, 80.526, 0., 0., 0.98, "", "", "", "", "", "", 
  "", "", 5562., 1.00705*^6, 349.541, 1.931, 5122., 1.778, 0.041, 24.4, 
  "people tested", "", "", "", "", "", "", "", "", "", 64.81, 2.88106*^6, 
  227.322, 31.9, 1.307, 0.617, 116935.6, "", 176.69, 16.52, 0.8, 26.9, "", 
  1.2, 80.23, 0.848}, {"QAT", "Asia", "Qatar", "2020-11-07", 134013., 202., 
  208.143, 232., 0., 0., 46515.171, 70.113, 72.245, 80.526, 0., 0., 0.98, "", 
  "", "", "", "", "", "", "", 3997., 1.011047*^6, 350.929, 1.387, 5074., 
  1.761, 0.041, 24.4, "people tested", "", "", "", "", "", "", "", "", "", 
  64.81, 2.88106*^6, 227.322, 31.9, 1.307, 0.617, 116935.6, "", 176.69, 
  16.52, 0.8, 26.9, "", 1.2, 80.23, 0.848}, {"QAT", "Asia", "Qatar", 
  "2020-11-08", 134203., 190., 211.857, 232., 0., 0., 46581.119, 65.948, 
  73.534, 80.526, 0., 0., 1., "", "", "", "", "", "", "", "", 4781., 
  1.015828*^6, 352.588, 1.659, 5260., 1.826, 0.04, 24.8, "people tested", "", 
  "", "", "", "", "", "", "", "", 64.81, 2.88106*^6, 227.322, 31.9, 1.307, 
  0.617, 116935.6, "", 176.69, 16.52, 0.8, 26.9, "", 1.2, 80.23, 0.848}, 
 {"QAT", "Asia", "Qatar", "2020-11-09", 134433., 230., 216.571, 232., 0., 0., 
  46660.951, 79.832, 75.171, 80.526, 0., 0., 1.01, "", "", "", "", "", "", 
  "", "", 5288., 1.021116*^6, 354.424, 1.835, 5258., 1.825, 0.041, 24.3, 
  "people tested", "", "", "", "", "", "", "", "", "", 64.81, 2.88106*^6, 
  227.322, 31.9, 1.307, 0.617, 116935.6, "", 176.69, 16.52, 0.8, 26.9, "", 
  1.2, 80.23, 0.848}, {"QAT", "Asia", "Qatar", "2020-11-10", 134663., 230., 
  217.143, 233., 1., 0.143, 46740.783, 79.832, 75.369, 80.873, 0.347, 0.05, 
  1.02, "", "", "", "", "", "", "", "", 4389., 1.025505*^6, 355.947, 1.523, 
  5073., 1.761, 0.043, 23.4, "people tested", "", "", "", "", "", "", "", "", 
  "", 64.81, 2.88106*^6, 227.322, 31.9, 1.307, 0.617, 116935.6, "", 176.69, 
  16.52, 0.8, 26.9, "", 1.2, 80.23, 0.848}, {"QAT", "Asia", "Qatar", 
  "2020-11-11", 134887., 224., 216.714, 233., 0., 0.143, 46818.532, 77.749, 
  75.22, 80.873, 0., 0.05, 1.02, "", "", "", "", "", "", "", "", 5135., 
  1.03064*^6, 357.729, 1.782, 5026., 1.744, 0.043, 23.2, "people tested", "", 
  "", "", "", "", "", "", "", "", 64.81, 2.88106*^6, 227.322, 31.9, 1.307, 
  0.617, 116935.6, "", 176.69, 16.52, 0.8, 26.9, "", 1.2, 80.23, 0.848}, 
 {"QAT", "Asia", "Qatar", "2020-11-12", 135132., 245., 216.143, 234., 1., 
  0.286, 46903.57, 85.038, 75.022, 81.22, 0.347, 0.099, 1.03, "", "", "", "", 
  "", "", "", "", 5300., 1.03594*^6, 359.569, 1.84, 4922., 1.708, 0.044, 
  22.8, "people tested", "", "", "", "", "", "", "", "", "", 64.81, 
  2.88106*^6, 227.322, 31.9, 1.307, 0.617, 116935.6, "", 176.69, 16.52, 0.8, 
  26.9, "", 1.2, 80.23, 0.848}, {"QAT", "Asia", "Qatar", "2020-11-13", 
  135367., 235., 222.286, 234., 0., 0.286, 46985.137, 81.567, 77.154, 81.22, 
  0., 0.099, 1.03, "", "", "", "", "", "", "", "", 4770., 1.04071*^6, 
  361.225, 1.656, 4809., 1.669, 0.046, 21.6, "people tested", "", "", "", "", 
  "", "", "", "", "", 64.81, 2.88106*^6, 227.322, 31.9, 1.307, 0.617, 
  116935.6, "", 176.69, 16.52, 0.8, 26.9, "", 1.2, 80.23, 0.848}, 
 {"QAT", "Asia", "Qatar", "2020-11-14", 135570., 203., 222.429, 234., 0., 
  0.286, 47055.598, 70.46, 77.204, 81.22, 0., 0.099, 1.02, "", "", "", "", 
  "", "", "", "", 4163., 1.044873*^6, 362.67, 1.445, 4832., 1.677, 0.046, 
  21.7, "people tested", "", "", "", "", "", "", "", "", "", 64.81, 
  2.88106*^6, 227.322, 31.9, 1.307, 0.617, 116935.6, "", 176.69, 16.52, 0.8, 
  26.9, "", 1.2, 80.23, 0.848}, {"QAT", "Asia", "Qatar", "2020-11-15", 
  135785., 215., 226., 234., 0., 0.286, 47130.223, 74.625, 78.443, 81.22, 0., 
  0.099, 1.02, "", "", "", "", "", "", "", "", 3955., 1.048828*^6, 364.042, 
  1.373, 4714., 1.636, 0.048, 20.9, "people tested", "", "", "", "", "", "", 
  "", "", "", 64.81, 2.88106*^6, 227.322, 31.9, 1.307, 0.617, 116935.6, "", 
  176.69, 16.52, 0.8, 26.9, "", 1.2, 80.23, 0.848}, 
 {"QAT", "Asia", "Qatar", "2020-11-16", 136028., 243., 227.857, 235., 1., 
  0.429, 47214.567, 84.344, 79.088, 81.567, 0.347, 0.149, 1., "", "", "", "", 
  "", "", "", "", 5013., 1.053841*^6, 365.782, 1.74, 4675., 1.623, 0.049, 
  20.5, "people tested", "", "", "", "", "", "", "", "", "", 64.81, 
  2.88106*^6, 227.322, 31.9, 1.307, 0.617, 116935.6, "", 176.69, 16.52, 0.8, 
  26.9, "", 1.2, 80.23, 0.848}, {"QAT", "Asia", "Qatar", "2020-11-17", 
  136222., 194., 222.714, 235., 0., 0.286, 47281.903, 67.336, 77.303, 81.567, 
  0., 0.099, 0.95, "", "", "", "", "", "", "", "", 4577., 1.058418*^6, 
  367.371, 1.589, 4702., 1.632, 0.047, 21.1, "people tested", "", "", "", "", 
  "", "", "", "", "", 64.81, 2.88106*^6, 227.322, 31.9, 1.307, 0.617, 
  116935.6, "", 176.69, 16.52, 0.8, 26.9, "", 1.2, 80.23, 0.848}, 
 {"QAT", "Asia", "Qatar", "2020-11-18", 136441., 219., 222., 235., 0., 0.286, 
  47357.917, 76.014, 77.055, 81.567, 0., 0.099, 0.95, "", "", "", "", "", "", 
  "", "", 4637., 1.063055*^6, 368.981, 1.609, 4631., 1.607, 0.048, 20.9, 
  "people tested", "", "", "", "", "", "", "", "", "", 64.81, 2.88106*^6, 
  227.322, 31.9, 1.307, 0.617, 116935.6, "", 176.69, 16.52, 0.8, 26.9, "", 
  1.2, 80.23, 0.848}, {"QAT", "Asia", "Qatar", "2020-11-19", 136649., 208., 
  216.714, 235., 0., 0.143, 47430.113, 72.196, 75.22, 81.567, 0., 0.05, 0.95, 
  "", "", "", "", "", "", "", "", 4703., 1.067758*^6, 370.613, 1.632, 4545., 
  1.578, 0.048, 21., "people tested", "", "", "", "", "", "", "", "", "", 
  64.81, 2.88106*^6, 227.322, 31.9, 1.307, 0.617, 116935.6, "", 176.69, 
  16.52, 0.8, 26.9, "", 1.2, 80.23, 0.848}, {"QAT", "Asia", "Qatar", 
  "2020-11-20", 136888., 239., 217.286, 235., 0., 0.143, 47513.068, 82.956, 
  75.419, 81.567, 0., 0.05, 0.96, "", "", "", "", "", "", "", "", 4352., 
  1.07211*^6, 372.123, 1.511, 4486., 1.557, 0.048, 20.6, "people tested", "", 
  "", "", "", "", "", "", "", "", 64.81, 2.88106*^6, 227.322, 31.9, 1.307, 
  0.617, 116935.6, "", 176.69, 16.52, 0.8, 26.9, "", 1.2, 80.23, 0.848}, 
 {"QAT", "Asia", "Qatar", "2020-11-21", 137062., 174., 213.143, 235., 0., 
  0.143, 47573.463, 60.394, 73.981, 81.567, 0., 0.05, 0.93, "", "", "", "", 
  "", "", "", "", "", "", "", "", 4495., 1.56, 0.047, 21.1, "people tested", 
  "", "", "", "", "", "", "", "", "", 64.81, 2.88106*^6, 227.322, 31.9, 
  1.307, 0.617, 116935.6, "", 176.69, 16.52, 0.8, 26.9, "", 1.2, 80.23, 
  0.848}, {"QAT", "Asia", "Qatar", "2020-11-22", 137229., 167., 206.286, 
  236., 1., 0.286, 47631.427, 57.965, 71.601, 81.914, 0.347, 0.099, 0.93, "", 
  "", "", "", "", "", "", "", "", 1.080568*^6, 375.059, "", 4534., 1.574, 
  0.045, 22., "people tested", "", "", "", "", "", "", "", "", "", 64.81, 
  2.88106*^6, 227.322, 31.9, 1.307, 0.617, 116935.6, "", 176.69, 16.52, 0.8, 
  26.9, "", 1.2, 80.23, 0.848}, {"QAT", "Asia", "Qatar", "2020-11-23", 
  137415., 186., 198.143, 236., 0., 0.143, 47695.987, 64.56, 68.774, 81.914, 
  0., 0.05, 0.94, "", "", "", "", "", "", "", "", 4194., 1.084762*^6, 
  376.515, 1.456, 4417., 1.533, 0.045, 22.3, "people tested", "", "", "", "", 
  "", "", "", "", "", 64.81, 2.88106*^6, 227.322, 31.9, 1.307, 0.617, 
  116935.6, "", 176.69, 16.52, 0.8, 26.9, "", 1.2, 80.23, 0.848}, 
 {"QAT", "Asia", "Qatar", "2020-11-24", 137642., 227., 202.857, 236., 0., 
  0.143, 47774.777, 78.79, 70.411, 81.914, 0., 0.05, 0.98, "", "", "", "", 
  "", "", "", "", 4151., 1.088913*^6, 377.956, 1.441, 4356., 1.512, 0.047, 
  21.5, "people tested", "", "", "", "", "", "", "", "", "", 64.81, 
  2.88106*^6, 227.322, 31.9, 1.307, 0.617, 116935.6, "", 176.69, 16.52, 0.8, 
  26.9, "", 1.2, 80.23, 0.848}, {"QAT", "Asia", "Qatar", "2020-11-25", 
  137851., 209., 201.429, 237., 1., 0.286, 47847.32, 72.543, 69.915, 82.261, 
  0.347, 0.099, 0.97, "", "", "", "", "", "", "", "", 3709., 1.092622*^6, 
  379.243, 1.287, 4224., 1.466, 0.048, 21., "people tested", "", "", "", "", 
  "", "", "", "", "", 64.81, 2.88106*^6, 227.322, 31.9, 1.307, 0.617, 
  116935.6, "", 176.69, 16.52, 0.8, 26.9, "", 1.2, 80.23, 0.848}, 
 {"QAT", "Asia", "Qatar", "2020-11-26", 138066., 215., 202.429, 237., 0., 
  0.286, 47921.945, 74.625, 70.262, 82.261, 0., 0.099, 0.97, "", "", "", "", 
  "", "", "", "", 4755., 1.097377*^6, 380.893, 1.65, 4231., 1.469, 0.048, 
  20.9, "people tested", "", "", "", "", "", "", "", "", "", 64.81, 
  2.88106*^6, 227.322, 31.9, 1.307, 0.617, 116935.6, "", 176.69, 16.52, 0.8, 
  26.9, "", 1.2, 80.23, 0.848}, {"QAT", "Asia", "Qatar", "2020-11-27", 
  138250., 184., 194.571, 237., 0., 0.286, 47985.811, 63.865, 67.535, 82.261, 
  0., 0.099, 0.97, "", "", "", "", "", "", "", "", 3612., 1.100989*^6, 
  382.147, 1.254, 4126., 1.432, 0.047, 21.2, "people tested", "", "", "", "", 
  "", "", "", "", "", 64.81, 2.88106*^6, 227.322, 31.9, 1.307, 0.617, 
  116935.6, "", 176.69, 16.52, 0.8, 26.9, "", 1.2, 80.23, 0.848}, 
 {"QAT", "Asia", "Qatar", "2020-11-28", 138477., 227., 202.143, 237., 0., 
  0.286, 48064.601, 78.79, 70.163, 82.261, 0., 0.099, 0.99, "", "", "", "", 
  "", "", "", "", 3877., 1.104866*^6, 383.493, 1.346, 4075., 1.414, 0.05, 
  20.2, "people tested", "", "", "", "", "", "", "", "", "", 64.81, 
  2.88106*^6, 227.322, 31.9, 1.307, 0.617, 116935.6, "", 176.69, 16.52, 0.8, 
  26.9, "", 1.2, 80.23, 0.848}, {"QAT", "Asia", "Qatar", "2020-11-29", 
  138648., 171., 202.714, 237., 0., 0.143, 48123.954, 59.353, 70.361, 82.261, 
  0., 0.05, 0.97, "", "", "", "", "", "", "", "", 3212., 1.108078*^6, 
  384.608, 1.115, 3930., 1.364, 0.052, 19.4, "people tested", "", "", "", "", 
  "", "", "", "", "", 64.81, 2.88106*^6, 227.322, 31.9, 1.307, 0.617, 
  116935.6, "", 176.69, 16.52, 0.8, 26.9, "", 1.2, 80.23, 0.848}, 
 {"QAT", "Asia", "Qatar", "2020-11-30", 138833., 185., 202.571, 237., 0., 
  0.143, 48188.167, 64.212, 70.311, 82.261, 0., 0.05, 0.94, "", "", "", "", 
  "", "", "", "", 4352., 1.11243*^6, 386.118, 1.511, 3953., 1.372, 0.051, 
  19.5, "people tested", "", "", "", "", "", "", "", "", "", 64.81, 
  2.88106*^6, 227.322, 31.9, 1.307, 0.617, 116935.6, "", 176.69, 16.52, 0.8, 
  26.9, "", 1.2, 80.23, 0.848}, {"QAT", "Asia", "Qatar", "2020-12-01", 
  139001., 168., 194.143, 238., 1., 0.286, 48246.479, 58.312, 67.386, 82.608, 
  0.347, 0.099, 0.95, "", "", "", "", "", "", "", "", 3651., 1.116081*^6, 
  387.386, 1.267, 3881., 1.347, 0.05, 20., "people tested", "", "", "", "", 
  "", "", "", "", "", 64.81, 2.88106*^6, 227.322, 31.9, 1.307, 0.617, 
  116935.6, "", 176.69, 16.52, 0.8, 26.9, "", 1.2, 80.23, 0.848}, 
 {"QAT", "Asia", "Qatar", "2020-12-02", 139256., 255., 200.714, 239., 1., 
  0.286, 48334.988, 88.509, 69.667, 82.956, 0.347, 0.099, 0.99, "", "", "", 
  "", "", "", "", "", 4625., 1.120706*^6, 388.991, 1.605, 4012., 1.393, 0.05, 
  20., "people tested", "", "", "", "", "", "", "", "", "", 64.81, 
  2.88106*^6, 227.322, 31.9, 1.307, 0.617, 116935.6, "", 176.69, 16.52, 0.8, 
  26.9, "", 1.2, 80.23, 0.848}, {"QAT", "Asia", "Qatar", "2020-12-03", 
  139477., 221., 201.571, 239., 0., 0.286, 48411.696, 76.708, 69.964, 82.956, 
  0., 0.099, 0.95, "", "", "", "", "", "", "", "", 4962., 1.125668*^6, 
  390.713, 1.722, 4042., 1.403, 0.05, 20.1, "people tested", "", "", "", "", 
  "", "", "", "", "", 64.81, 2.88106*^6, 227.322, 31.9, 1.307, 0.617, 
  116935.6, "", 176.69, 16.52, 0.8, 26.9, "", 1.2, 80.23, 0.848}, 
 {"QAT", "Asia", "Qatar", "2020-12-04", 139643., 166., 199., 239., 0., 0.286, 
  48469.313, 57.618, 69.072, 82.956, 0., 0.099, 0.88, "", "", "", "", "", "", 
  "", "", 4017., 1.129685*^6, 392.107, 1.394, 4099., 1.423, 0.049, 20.6, 
  "people tested", "", "", "", "", "", "", "", "", "", 64.81, 2.88106*^6, 
  227.322, 31.9, 1.307, 0.617, 116935.6, "", 176.69, 16.52, 0.8, 26.9, "", 
  1.2, 80.23, 0.848}, {"QAT", "Asia", "Qatar", "2020-12-05", 139783., 140., 
  186.571, 239., 0., 0.286, 48517.907, 48.593, 64.758, 82.956, 0., 0.099, 
  0.83, "", "", "", "", "", "", "", "", 3390., 1.133075*^6, 393.284, 1.177, 
  4030., 1.399, 0.046, 21.6, "people tested", "", "", "", "", "", "", "", "", 
  "", 64.81, 2.88106*^6, 227.322, 31.9, 1.307, 0.617, 116935.6, "", 176.69, 
  16.52, 0.8, 26.9, "", 1.2, 80.23, 0.848}, {"QAT", "Asia", "Qatar", 
  "2020-12-06", 139908., 125., 180., 239., 0., 0.286, 48561.293, 43.387, 
  62.477, 82.956, 0., 0.099, 0.82, "", "", "", "", "", "", "", "", 3350., 
  1.136425*^6, 394.447, 1.163, 4050., 1.406, 0.044, 22.5, "people tested", 
  "", "", "", "", "", "", "", "", "", 64.81, 2.88106*^6, 227.322, 31.9, 
  1.307, 0.617, 116935.6, "", 176.69, 16.52, 0.8, 26.9, "", 1.2, 80.23, 
  0.848}, {"QAT", "Asia", "Qatar", "2020-12-07", 140086., 178., 179., 239., 
  0., 0.286, 48623.076, 61.783, 62.13, 82.956, 0., 0.099, 0.83, "", "", "", 
  "", "", "", "", "", 4030., 1.140455*^6, 395.846, 1.399, 4004., 1.39, 0.045, 
  22.4, "people tested", "", "", "", "", "", "", "", "", "", 64.81, 
  2.88106*^6, 227.322, 31.9, 1.307, 0.617, 116935.6, "", 176.69, 16.52, 0.8, 
  26.9, "", 1.2, 80.23, 0.848}, {"QAT", "Asia", "Qatar", "2020-12-08", 
  140203., 117., 171.714, 239., 0., 0.143, 48663.686, 40.61, 59.601, 82.956, 
  0., 0.05, 0.81, "", "", "", "", "", "", "", "", 4529., 1.144984*^6, 
  397.418, 1.572, 4129., 1.433, 0.042, 24., "people tested", "", "", "", "", 
  "", "", "", "", "", 64.81, 2.88106*^6, 227.322, 31.9, 1.307, 0.617, 
  116935.6, "", 176.69, 16.52, 0.8, 26.9, "", 1.2, 80.23, 0.848}, 
 {"QAT", "Asia", "Qatar", "2020-12-09", 140353., 150., 156.714, 240., 1., 
  0.143, 48715.75, 52.064, 54.395, 83.303, 0.347, 0.05, 0.83, "", "", "", "", 
  "", "", "", "", 4700., 1.149684*^6, 399.049, 1.631, 4140., 1.437, 0.038, 
  26.4, "people tested", "", "", "", "", "", "", "", "", "", 64.81, 
  2.88106*^6, 227.322, 31.9, 1.307, 0.617, 116935.6, "", 176.69, 16.52, 0.8, 
  26.9, "", 1.2, 80.23, 0.848}, {"QAT", "Asia", "Qatar", "2020-12-10", 
  140516., 163., 148.429, 240., 0., 0.143, 48772.327, 56.576, 51.519, 83.303, 
  0., 0.05, 0.88, "", "", "", "", "", "", "", "", 5235., 1.154919*^6, 
  400.866, 1.817, 4179., 1.451, 0.036, 28.2, "people tested", "", "", "", "", 
  "", "", "", "", "", 64.81, 2.88106*^6, 227.322, 31.9, 1.307, 0.617, 
  116935.6, "", 176.69, 16.52, 0.8, 26.9, "", 1.2, 80.23, 0.848}, 
 {"QAT", "Asia", "Qatar", "2020-12-11", 140680., 164., 148.143, 240., 0., 
  0.143, 48829.25, 56.923, 51.42, 83.303, 0., 0.05, 0.91, "", "", "", "", "", 
  "", "", "", 4847., 1.159766*^6, 402.548, 1.682, 4297., 1.491, 0.034, 29., 
  "people tested", "", "", "", "", "", "", "", "", "", 64.81, 2.88106*^6, 
  227.322, 31.9, 1.307, 0.617, 116935.6, "", 176.69, 16.52, 0.8, 26.9, "", 
  1.2, 80.23, 0.848}, {"QAT", "Asia", "Qatar", "2020-12-12", 140827., 147., 
  149.143, 240., 0., 0.143, 48880.273, 51.023, 51.767, 83.303, 0., 0.05, 
  0.92, "", "", "", "", "", "", "", "", 3354., 1.16312*^6, 403.713, 1.164, 
  4292., 1.49, 0.035, 28.8, "people tested", "", "", "", "", "", "", "", "", 
  "", 64.81, 2.88106*^6, 227.322, 31.9, 1.307, 0.617, 116935.6, "", 176.69, 
  16.52, 0.8, 26.9, "", 1.2, 80.23, 0.848}, {"QAT", "Asia", "Qatar", 
  "2020-12-13", 140961., 134., 150.429, 240., 0., 0.143, 48926.784, 46.511, 
  52.213, 83.303, 0., 0.05, 0.92, "", "", "", "", "", "", "", "", 3897., 
  1.167017*^6, 405.065, 1.353, 4370., 1.517, 0.034, 29.1, "people tested", 
  "", "", "", "", "", "", "", "", "", 64.81, 2.88106*^6, 227.322, 31.9, 
  1.307, 0.617, 116935.6, "", 176.69, 16.52, 0.8, 26.9, "", 1.2, 80.23, 
  0.848}, {"QAT", "Asia", "Qatar", "2020-12-14", 141121., 160., 147.857, 
  241., 1., 0.286, 48982.319, 55.535, 51.32, 83.65, 0.347, 0.099, 0.92, "", 
  "", "", "", "", "", "", "", 4912., 1.171929*^6, 406.77, 1.705, 4496., 
  1.561, 0.033, 30.4, "people tested", "", "", "", "", "", "", "", "", "", 
  64.81, 2.88106*^6, 227.322, 31.9, 1.307, 0.617, 116935.6, "", 176.69, 
  16.52, 0.8, 26.9, "", 1.2, 80.23, 0.848}, {"QAT", "Asia", "Qatar", 
  "2020-12-15", 141272., 151., 152.714, 241., 0., 0.286, 49034.73, 52.411, 
  53.006, 83.65, 0., 0.099, 0.92, "", "", "", "", "", "", "", "", 3904., 
  1.175833*^6, 408.125, 1.355, 4407., 1.53, 0.035, 28.9, "people tested", "", 
  "", "", "", "", "", "", "", "", 64.81, 2.88106*^6, 227.322, 31.9, 1.307, 
  0.617, 116935.6, "", 176.69, 16.52, 0.8, 26.9, "", 1.2, 80.23, 0.848}, 
 {"QAT", "Asia", "Qatar", "2020-12-16", 141417., 145., 152., 242., 1., 0.286, 
  49085.059, 50.329, 52.758, 83.997, 0.347, 0.099, 0.91, "", "", "", "", "", 
  "", "", "", 4205., 1.180038*^6, 409.585, 1.46, 4336., 1.505, 0.035, 28.5, 
  "people tested", "", "", "", "", "", "", "", "", "", 64.81, 2.88106*^6, 
  227.322, 31.9, 1.307, 0.617, 116935.6, "", 176.69, 16.52, 0.8, 26.9, "", 
  1.2, 80.23, 0.848}, {"QAT", "Asia", "Qatar", "2020-12-17", 141557., 140., 
  148.714, 242., 0., 0.286, 49133.652, 48.593, 51.618, 83.997, 0., 0.099, 
  0.92, "", "", "", "", "", "", "", "", 5266., 1.185304*^6, 411.412, 1.828, 
  4341., 1.507, 0.034, 29.2, "people tested", "", "", "", "", "", "", "", "", 
  "", 64.81, 2.88106*^6, 227.322, 31.9, 1.307, 0.617, 116935.6, "", 176.69, 
  16.52, 0.8, 26.9, "", 1.2, 80.23, 0.848}, {"QAT", "Asia", "Qatar", 
  "2020-12-18", 141716., 159., 148., 242., 0., 0.286, 49188.84, 55.188, 
  51.37, 83.997, 0., 0.099, 0.96, "", "", "", "", "", "", "", "", 4470., 
  1.189774*^6, 412.964, 1.552, 4287., 1.488, 0.035, 29., "people tested", "", 
  "", "", "", "", "", "", "", "", 64.81, 2.88106*^6, 227.322, 31.9, 1.307, 
  0.617, 116935.6, "", 176.69, 16.52, 0.8, 26.9, "", 1.2, 80.23, 0.848}, 
 {"QAT", "Asia", "Qatar", "2020-12-19", 141858., 142., 147.286, 243., 1., 
  0.429, 49238.128, 49.287, 51.122, 84.344, 0.347, 0.149, 0.97, "", "", "", 
  "", "", "", "", "", 2521., 1.192295*^6, 413.839, 0.875, 4168., 1.447, 
  0.035, 28.3, "people tested", "", "", "", "", "", "", "", "", "", 64.81, 
  2.88106*^6, 227.322, 31.9, 1.307, 0.617, 116935.6, "", 176.69, 16.52, 0.8, 
  26.9, "", 1.2, 80.23, 0.848}, {"QAT", "Asia", "Qatar", "2020-12-20", 
  142001., 143., 148.571, 243., 0., 0.429, 49287.762, 49.635, 51.568, 84.344, 
  0., 0.149, 0.98, "", "", "", "", "", "", "", "", 3899., 1.196194*^6, 
  415.192, 1.353, 4168., 1.447, 0.036, 28.1, "people tested", "", "", "", "", 
  "", "", "", "", "", 64.81, 2.88106*^6, 227.322, 31.9, 1.307, 0.617, 
  116935.6, "", 176.69, 16.52, 0.8, 26.9, "", 1.2, 80.23, 0.848}, 
 {"QAT", "Asia", "Qatar", "2020-12-21", 142159., 158., 148.286, 243., 0., 
  0.286, 49342.603, 54.841, 51.469, 84.344, 0., 0.099, 0.98, "", "", "", "", 
  "", "", "", "", 3611., 1.199805*^6, 416.446, 1.253, 3982., 1.382, 0.037, 
  26.9, "people tested", "", "", "", "", "", "", "", "", "", 64.81, 
  2.88106*^6, 227.322, 31.9, 1.307, 0.617, 116935.6, "", 176.69, 16.52, 0.8, 
  26.9, "", 1.2, 80.23, 0.848}, {"QAT", "Asia", "Qatar", "2020-12-22", 
  142308., 149., 148., 243., 0., 0.286, 49394.32, 51.717, 51.37, 84.344, 0., 
  0.099, 0.97, "", "", "", "", "", "", "", "", 3467., 1.203272*^6, 417.649, 
  1.203, 3920., 1.361, 0.038, 26.5, "people tested", 0., "", "", "", "", 0., 
  "", "", "", 56.48, 2.88106*^6, 227.322, 31.9, 1.307, 0.617, 116935.6, "", 
  176.69, 16.52, 0.8, 26.9, "", 1.2, 80.23, 0.848}, 
 {"QAT", "Asia", "Qatar", "2020-12-23", 142448., 140., 147.286, 243., 0., 
  0.143, 49442.913, 48.593, 51.122, 84.344, 0., 0.05, 0.97, "", "", "", "", 
  "", "", "", "", 4087., 1.207359*^6, 419.068, 1.419, 3903., 1.355, 0.038, 
  26.5, "people tested", "", "", "", "", 1351., "", "", "", 469., 56.48, 
  2.88106*^6, 227.322, 31.9, 1.307, 0.617, 116935.6, "", 176.69, 16.52, 0.8, 
  26.9, "", 1.2, 80.23, 0.848}, {"QAT", "Asia", "Qatar", "2020-12-24", 
  142605., 157., 149.714, 243., 0., 0.143, 49497.407, 54.494, 51.965, 84.344, 
  0., 0.05, 0.98, "", "", "", "", "", "", "", "", 4454., 1.211813*^6, 
  420.614, 1.546, 3787., 1.314, 0.04, 25.3, "people tested", "", "", "", "", 
  1351., "", "", "", 469., 56.48, 2.88106*^6, 227.322, 31.9, 1.307, 0.617, 
  116935.6, "", 176.69, 16.52, 0.8, 26.9, "", 1.2, 80.23, 0.848}, 
 {"QAT", "Asia", "Qatar", "2020-12-25", 142734., 129., 145.429, 244., 1., 
  0.286, 49542.182, 44.775, 50.477, 84.691, 0.347, 0.099, 1., "", "", "", "", 
  "", "", "", "", 4097., 1.21591*^6, 422.036, 1.422, 3734., 1.296, 0.039, 
  25.7, "people tested", "", "", "", "", 1351., "", "", "", 469., 56.48, 
  2.88106*^6, 227.322, 31.9, 1.307, 0.617, 116935.6, "", 176.69, 16.52, 0.8, 
  26.9, "", 1.2, 80.23, 0.848}, {"QAT", "Asia", "Qatar", "2020-12-26", 
  142903., 169., 149.286, 244., 0., 0.143, 49600.841, 58.659, 51.816, 84.691, 
  0., 0.05, 1.07, "", "", "", "", "", "", "", "", 3507., 1.219417*^6, 
  423.253, 1.217, 3875., 1.345, 0.039, 26., "people tested", "", "", "", "", 
  1351., "", "", "", 469., 56.48, 2.88106*^6, 227.322, 31.9, 1.307, 0.617, 
  116935.6, "", 176.69, 16.52, 0.8, 26.9, "", 1.2, 80.23, 0.848}, 
 {"QAT", "Asia", "Qatar", "2020-12-27", 143062., 159., 151.571, 244., 0., 
  0.143, 49656.029, 55.188, 52.61, 84.691, 0., 0.05, 1.1, "", "", "", "", "", 
  "", "", "", 4080., 1.223497*^6, 424.669, 1.416, 3900., 1.354, 0.039, 25.7, 
  "people tested", "", "", "", "", 1351., "", "", "", 469., 56.48, 
  2.88106*^6, 227.322, 31.9, 1.307, 0.617, 116935.6, "", 176.69, 16.52, 0.8, 
  26.9, "", 1.2, 80.23, 0.848}, {"QAT", "Asia", "Qatar", "2020-12-28", 
  143222., 160., 151.857, 244., 0., 0.143, 49711.564, 55.535, 52.709, 84.691, 
  0., 0.05, 1.13, "", "", "", "", "", "", "", "", 3991., 1.227488*^6, 
  426.054, 1.385, 3955., 1.373, 0.038, 26., "people tested", "", "", "", "", 
  1351., "", "", "", 469., 56.48, 2.88106*^6, 227.322, 31.9, 1.307, 0.617, 
  116935.6, "", 176.69, 16.52, 0.8, 26.9, "", 1.2, 80.23, 0.848}, 
 {"QAT", "Asia", "Qatar", "2020-12-29", 143428., 206., 160., 245., 1., 0.286, 
  49783.066, 71.501, 55.535, 85.038, 0.347, 0.099, 1.18, "", "", "", "", "", 
  "", "", "", 4402., 1.23189*^6, 427.582, 1.528, 4088., 1.419, 0.039, 25.6, 
  "people tested", "", "", "", "", 1351., "", "", "", 469., 56.48, 
  2.88106*^6, 227.322, 31.9, 1.307, 0.617, 116935.6, "", 176.69, 16.52, 0.8, 
  26.9, "", 1.2, 80.23, 0.848}, {"QAT", "Asia", "Qatar", "2020-12-30", 
  143621., 193., 167.571, 245., 0., 0.286, 49850.055, 66.989, 58.163, 85.038, 
  0., 0.099, 1.19, "", "", "", "", "", "", "", "", 4303., 1.236193*^6, 
  429.076, 1.494, 4119., 1.43, 0.041, 24.6, "people tested", "", "", "", "", 
  1351., "", "", "", 469., 56.48, 2.88106*^6, 227.322, 31.9, 1.307, 0.617, 
  116935.6, "", 176.69, 16.52, 0.8, 26.9, "", 1.2, 80.23, 0.848}, 
 {"QAT", "Asia", "Qatar", "2020-12-31", 143834., 213., 175.571, 245., 0., 
  0.286, 49923.986, 73.931, 60.94, 85.038, 0., 0.099, 1.19, "", "", "", "", 
  "", "", "", "", 5213., 1.241406*^6, 430.885, 1.809, 4228., 1.468, 0.042, 
  24.1, "people tested", "", "", "", "", 1351., "", "", "", 469., 56.48, 
  2.88106*^6, 227.322, 31.9, 1.307, 0.617, 116935.6, "", 176.69, 16.52, 0.8, 
  26.9, "", 1.2, 80.23, 0.848}, {"QAT", "Asia", "Qatar", "2021-01-01", 
  144042., 208., 186.857, 245., 0., 0.143, 49996.182, 72.196, 64.857, 85.038, 
  0., 0.05, 1.19, "", "", "", "", "", "", "", "", 3449., 1.244855*^6, 
  432.082, 1.197, 4135., 1.435, 0.045, 22.1, "people tested", "", "", "", "", 
  1351., "", "", "", 469., 56.48, 2.88106*^6, 227.322, 31.9, 1.307, 0.617, 
  116935.6, "", 176.69, 16.52, 0.8, 26.9, "", 1.2, 80.23, 0.848}, 
 {"QAT", "Asia", "Qatar", "2021-01-02", 144240., 198., 191., 245., 0., 0.143, 
  50064.907, 68.725, 66.295, 85.038, 0., 0.05, 1.16, "", "", "", "", "", "", 
  "", "", 3511., 1.248366*^6, 433.301, 1.219, 4136., 1.436, 0.046, 21.7, 
  "people tested", "", "", "", "", 1351., "", "", "", 469., 56.48, 
  2.88106*^6, 227.322, 31.9, 1.307, 0.617, 116935.6, "", 176.69, 16.52, 0.8, 
  26.9, "", 1.2, 80.23, 0.848}, {"QAT", "Asia", "Qatar", "2021-01-03", 
  144437., 197., 196.429, 245., 0., 0.143, 50133.284, 68.378, 68.179, 85.038, 
  0., 0.05, 1.14, "", "", "", "", "", "", "", "", 4067., 1.252433*^6, 
  434.713, 1.412, 4134., 1.435, 0.048, 21., "people tested", "", "", "", "", 
  1351., "", "", "", 469., 56.48, 2.88106*^6, 227.322, 31.9, 1.307, 0.617, 
  116935.6, "", 176.69, 16.52, 0.8, 26.9, "", 1.2, 80.23, 0.848}, 
 {"QAT", "Asia", "Qatar", "2021-01-04", 144644., 207., 203.143, 245., 0., 
  0.143, 50205.133, 71.849, 70.51, 85.038, 0., 0.05, 1.12, "", "", "", "", 
  "", "", "", "", 4764., 1.257197*^6, 436.366, 1.654, 4244., 1.473, 0.048, 
  20.9, "people tested", "", "", "", "", 1351., "", "", "", 469., 56.48, 
  2.88106*^6, 227.322, 31.9, 1.307, 0.617, 116935.6, "", 176.69, 16.52, 0.8, 
  26.9, "", 1.2, 80.23, 0.848}, {"QAT", "Asia", "Qatar", "2021-01-05", 
  144852., 208., 203.429, 245., 0., 0., 50277.328, 72.196, 70.609, 85.038, 
  0., 0., 1.1, "", "", "", "", "", "", "", "", 4759., 1.261956*^6, 438.018, 
  1.652, 4295., 1.491, 0.047, 21.1, "people tested", "", "", "", "", 1351., 
  "", "", "", 469., 56.48, 2.88106*^6, 227.322, 31.9, 1.307, 0.617, 116935.6, 
  "", 176.69, 16.52, 0.8, 26.9, "", 1.2, 80.23, 0.848}, 
 {"QAT", "Asia", "Qatar", "2021-01-06", 145061., 209., 205.714, 245., 0., 0., 
  50349.871, 72.543, 71.402, 85.038, 0., 0., 1.08, "", "", "", "", "", "", 
  "", "", 4706., 1.266662*^6, 439.651, 1.633, 4353., 1.511, 0.047, 21.2, 
  "people tested", "", "", "", "", 1351., "", "", "", 469., 56.48, 
  2.88106*^6, 227.322, 31.9, 1.307, 0.617, 116935.6, "", 176.69, 16.52, 0.8, 
  26.9, "", 1.2, 80.23, 0.848}, {"QAT", "Asia", "Qatar", "2021-01-07", 
  145271., 210., 205.286, 245., 0., 0., 50422.761, 72.89, 71.254, 85.038, 0., 
  0., 1.06, "", "", "", "", "", "", "", "", 6104., 1.272766*^6, 441.77, 
  2.119, 4480., 1.555, 0.046, 21.8, "people tested", "", "", "", "", 1351., 
  "", "", "", 469., 56.48, 2.88106*^6, 227.322, 31.9, 1.307, 0.617, 116935.6, 
  "", 176.69, 16.52, 0.8, 26.9, "", 1.2, 80.23, 0.848}, 
 {"QAT", "Asia", "Qatar", "2021-01-08", 145466., 195., 203.429, 246., 1., 
  0.143, 50490.444, 67.683, 70.609, 85.385, 0.347, 0.05, 1.06, "", "", "", 
  "", "", "", "", "", 5587., 1.278353*^6, 443.709, 1.939, 4785., 1.661, 
  0.043, 23.5, "people tested", "", "", "", "", 1351., "", "", "", 469., 
  56.48, 2.88106*^6, 227.322, 31.9, 1.307, 0.617, 116935.6, "", 176.69, 
  16.52, 0.8, 26.9, "", 1.2, 80.23, 0.848}, {"QAT", "Asia", "Qatar", 
  "2021-01-09", 145672., 206., 204.571, 246., 0., 0.143, 50561.946, 71.501, 
  71.006, 85.385, 0., 0.05, 1.05, "", "", "", "", "", "", "", "", 4001., 
  1.282354*^6, 445.098, 1.389, 4855., 1.685, 0.042, 23.7, "people tested", 
  "", "", "", "", 1351., "", "", "", 469., 56.48, 2.88106*^6, 227.322, 31.9, 
  1.307, 0.617, 116935.6, "", 176.69, 16.52, 0.8, 26.9, "", 1.2, 80.23, 
  0.848}, {"QAT", "Asia", "Qatar", "2021-01-10", 145865., 193., 204., 246., 
  0., 0.143, 50628.935, 66.989, 70.807, 85.385, 0., 0.05, 1.05, "", "", "", 
  "", "", "", "", "", 4313., 1.286667*^6, 446.595, 1.497, 4891., 1.698, 
  0.042, 24., "people tested", "", "", "", "", 1351., "", "", "", 469., 
  56.48, 2.88106*^6, 227.322, 31.9, 1.307, 0.617, 116935.6, "", 176.69, 
  16.52, 0.8, 26.9, "", 1.2, 80.23, 0.848}, {"QAT", "Asia", "Qatar", 
  "2021-01-11", 146068., 203., 203.429, 246., 0., 0.143, 50699.395, 70.46, 
  70.609, 85.385, 0., 0.05, 1.04, "", "", "", "", "", "", "", "", 4667., 
  1.291334*^6, 448.215, 1.62, 4877., 1.693, 0.042, 24., "people tested", "", 
  "", "", "", 1351., "", "", "", 469., 56.48, 2.88106*^6, 227.322, 31.9, 
  1.307, 0.617, 116935.6, "", 176.69, 16.52, 0.8, 26.9, "", 1.2, 80.23, 
  0.848}, {"QAT", "Asia", "Qatar", "2021-01-12", 146279., 211., 203.857, 
  246., 0., 0.143, 50772.632, 73.237, 70.758, 85.385, 0., 0.05, 1.03, "", "", 
  "", "", "", "", "", "", 4726., 1.29606*^6, 449.855, 1.64, 4872., 1.691, 
  0.042, 23.9, "people tested", "", "", "", "", 1351., "", "", "", 469., 
  56.48, 2.88106*^6, 227.322, 31.9, 1.307, 0.617, 116935.6, "", 176.69, 
  16.52, 0.8, 26.9, "", 1.2, 80.23, 0.848}, {"QAT", "Asia", "Qatar", 
  "2021-01-13", 146480., 201., 202.714, 246., 0., 0.143, 50842.398, 69.766, 
  70.361, 85.385, 0., 0.05, 1.02, "", "", "", "", "", "", "", "", 4993., 
  1.301053*^6, 451.588, 1.733, 4913., 1.705, 0.041, 24.2, "people tested", 
  "", "", "", "", 1351., "", "", "", 469., 56.48, 2.88106*^6, 227.322, 31.9, 
  1.307, 0.617, 116935.6, "", 176.69, 16.52, 0.8, 26.9, "", 1.2, 80.23, 
  0.848}, {"QAT", "Asia", "Qatar", "2021-01-14", 146689., 209., 202.571, 
  246., 0., 0.143, 50914.941, 72.543, 70.311, 85.385, 0., 0.05, 1.02, "", "", 
  "", "", "", "", "", "", 5424., 1.306477*^6, 453.471, 1.883, 4816., 1.672, 
  0.042, 23.8, "people tested", "", "", "", "", 1351., "", "", "", 469., 
  56.48, 2.88106*^6, 227.322, 31.9, 1.307, 0.617, 116935.6, "", 176.69, 
  16.52, 0.8, 26.9, "", 1.2, 80.23, 0.848}, {"QAT", "Asia", "Qatar", 
  "2021-01-15", 146885., 196., 202.714, 246., 0., 0., 50982.972, 68.031, 
  70.361, 85.385, 0., 0., 1.02, "", "", "", "", "", "", "", "", 5283., 
  1.31176*^6, 455.305, 1.834, 4772., 1.656, 0.042, 23.5, "people tested", "", 
  "", "", "", 1351., "", "", "", 469., 56.48, 2.88106*^6, 227.322, 31.9, 
  1.307, 0.617, 116935.6, "", 176.69, 16.52, 0.8, 26.9, "", 1.2, 80.23, 
  0.848}, {"QAT", "Asia", "Qatar", "2021-01-16", 147089., 204., 202.429, 
  246., 0., 0., 51053.779, 70.807, 70.262, 85.385, 0., 0., 1.04, "", "", "", 
  "", "", "", "", "", 2664., 1.314424*^6, 456.229, 0.925, 4581., 1.59, 0.044, 
  22.6, "people tested", "", "", "", "", 1351., "", "", "", 469., 56.48, 
  2.88106*^6, 227.322, 31.9, 1.307, 0.617, 116935.6, "", 176.69, 16.52, 0.8, 
  26.9, "", 1.2, 80.23, 0.848}, {"QAT", "Asia", "Qatar", "2021-01-17", 
  147277., 188., 201.714, 246., 0., 0., 51119.033, 65.254, 70.014, 85.385, 
  0., 0., 1.06, "", "", "", "", "", "", "", "", 3545., 1.317969*^6, 457.46, 
  1.23, 4472., 1.552, 0.045, 22.2, "people tested", "", "", "", "", 1351., 
  "", "", "", 469., 56.48, 2.88106*^6, 227.322, 31.9, 1.307, 0.617, 116935.6, 
  "", 176.69, 16.52, 0.8, 26.9, "", 1.2, 80.23, 0.848}, 
 {"QAT", "Asia", "Qatar", "2021-01-18", 147504., 227., 205.143, 248., 2., 
  0.286, 51197.823, 78.79, 71.204, 86.079, 0.694, 0.099, 1.1, "", "", "", "", 
  "", "", "", "", 5203., 1.323172*^6, 459.266, 1.806, 4548., 1.579, 0.045, 
  22.2, "people tested", "", "", "", "", 1351., "", "", "", 469., 56.48, 
  2.88106*^6, 227.322, 31.9, 1.307, 0.617, 116935.6, "", 176.69, 16.52, 0.8, 
  26.9, "", 1.2, 80.23, 0.848}, {"QAT", "Asia", "Qatar", "2021-01-19", 
  147729., 225., 207.143, 248., 0., 0.286, 51275.919, 78.096, 71.898, 86.079, 
  0., 0.099, 1.13, "", "", "", "", "", "", "", "", 5075., 1.328247*^6, 
  461.027, 1.762, 4598., 1.596, 0.045, 22.2, "people tested", "", "", "", "", 
  1351., "", "", "", 469., 56.48, 2.88106*^6, 227.322, 31.9, 1.307, 0.617, 
  116935.6, "", 176.69, 16.52, 0.8, 26.9, "", 1.2, 80.23, 0.848}, 
 {"QAT", "Asia", "Qatar", "2021-01-20", 148000., 271., 217.143, 248., 0., 
  0.286, 51369.982, 94.063, 75.369, 86.079, 0., 0.099, 1.17, "", "", "", "", 
  "", "", "", "", 5578., 1.333825*^6, 462.963, 1.936, 4682., 1.625, 0.046, 
  21.6, "people tested", "", "", "", "", 1351., "", "", "", 469., 56.48, 
  2.88106*^6, 227.322, 31.9, 1.307, 0.617, 116935.6, "", 176.69, 16.52, 0.8, 
  26.9, "", 1.2, 80.23, 0.848}, {"QAT", "Asia", "Qatar", "2021-01-21", 
  148258., 258., 224.143, 248., 0., 0.286, 51459.532, 89.55, 77.799, 86.079, 
  0., 0.099, 1.17, "", "", "", "", "", "", "", "", 6221., 1.340046*^6, 
  465.123, 2.159, 4796., 1.665, 0.047, 21.4, "people tested", "", "", "", "", 
  1351., "", "", "", 469., 56.48, 2.88106*^6, 227.322, 31.9, 1.307, 0.617, 
  116935.6, "", 176.69, 16.52, 0.8, 26.9, "", 1.2, 80.23, 0.848}, 
 {"QAT", "Asia", "Qatar", "2021-01-22", 148521., 263., 233.714, 248., 0., 
  0.286, 51550.818, 91.286, 81.121, 86.079, 0., 0.099, 1.17, "", "", "", "", 
  "", "", "", "", 4426., 1.344472*^6, 466.659, 1.536, 4673., 1.622, 0.05, 
  20., "people tested", "", "", "", "", 1351., "", "", "", 469., 56.48, 
  2.88106*^6, 227.322, 31.9, 1.307, 0.617, 116935.6, "", 176.69, 16.52, 0.8, 
  26.9, "", 1.2, 80.23, 0.848}, {"QAT", "Asia", "Qatar", "2021-01-23", 
  148772., 251., 240.429, 248., 0., 0.286, 51637.939, 87.121, 83.451, 86.079, 
  0., 0.099, 1.17, "", "", "", "", "", "", "", "", 3159., 1.347631*^6, 
  467.755, 1.096, 4744., 1.647, 0.051, 19.7, "people tested", "", "", "", "", 
  1351., "", "", "", 469., 56.48, 2.88106*^6, 227.322, 31.9, 1.307, 0.617, 
  116935.6, "", 176.69, 16.52, 0.8, 26.9, "", 1.2, 80.23, 0.848}, 
 {"QAT", "Asia", "Qatar", "2021-01-24", 149019., 247., 248.857, 248., 0., 
  0.286, 51723.671, 85.732, 86.377, 86.079, 0., 0.099, 1.17, "", "", "", "", 
  "", "", "", "", 5153., 1.352784*^6, 469.544, 1.789, 4974., 1.726, 0.05, 
  20., "people tested", "", "", "", "", 1351., "", "", "", 469., 56.48, 
  2.88106*^6, 227.322, 31.9, 1.307, 0.617, 116935.6, "", 176.69, 16.52, 0.8, 
  26.9, "", 1.2, 80.23, 0.848}, {"QAT", "Asia", "Qatar", "2021-01-25", 
  149296., 277., 256., 248., 0., 0., 51819.816, 96.145, 88.856, 86.079, 0., 
  0., 1.19, "", "", "", "", "", "", "", "", 4873., 1.357657*^6, 471.235, 
  1.691, 4926., 1.71, 0.052, 19.2, "people tested", "", "", "", "", 1351., 
  "", "", "", 469., 56.48, 2.88106*^6, 227.322, 31.9, 1.307, 0.617, 116935.6, 
  "", 176.69, 16.52, 0.8, 26.9, "", 1.2, 80.23, 0.848}, 
 {"QAT", "Asia", "Qatar", "2021-01-26", 149595., 299., 266.571, 248., 0., 0., 
  51923.598, 103.781, 92.525, 86.079, 0., 0., 1.24, "", "", "", "", "", "", 
  "", "", 5124., 1.362781*^6, 473.014, 1.779, 4933., 1.712, 0.054, 18.5, 
  "people tested", "", "", "", "", 1351., "", "", "", 469., 56.48, 
  2.88106*^6, 227.322, 31.9, 1.307, 0.617, 116935.6, "", 176.69, 16.52, 0.8, 
  26.9, "", 1.2, 80.23, 0.848}, {"QAT", "Asia", "Qatar", "2021-01-27", 
  149933., 338., 276.143, 248., 0., 0., 52040.915, 117.318, 95.848, 86.079, 
  0., 0., 1.26, "", "", "", "", "", "", "", "", 6183., 1.368964*^6, 475.16, 
  2.146, 5020., 1.742, 0.055, 18.2, "people tested", "", "", "", "", 1351., 
  "", "", "", 469., 56.48, 2.88106*^6, 227.322, 31.9, 1.307, 0.617, 116935.6, 
  "", 176.69, 16.52, 0.8, 26.9, "", 1.2, 80.23, 0.848}, 
 {"QAT", "Asia", "Qatar", "2021-01-28", 150280., 347., 288.857, 248., 0., 0., 
  52161.357, 120.442, 100.261, 86.079, 0., 0., 1.27, "", "", "", "", "", "", 
  "", "", 5478., 1.374442*^6, 477.061, 1.901, 4914., 1.706, 0.059, 17., 
  "people tested", 50000., "", "", "", 1351., 1.74, "", "", 469., 56.48, 
  2.88106*^6, 227.322, 31.9, 1.307, 0.617, 116935.6, "", 176.69, 16.52, 0.8, 
  26.9, "", 1.2, 80.23, 0.848}, {"QAT", "Asia", "Qatar", "2021-01-29", 
  150621., 341., 300., 248., 0., 0., 52279.716, 118.359, 104.128, 86.079, 0., 
  0., 1.27, "", "", "", "", "", "", "", "", 5224., 1.379666*^6, 478.874, 
  1.813, 5028., 1.745, 0.06, 16.8, "people tested", "", "", "", "", 1771., 
  "", "", "", 615., 56.48, 2.88106*^6, 227.322, 31.9, 1.307, 0.617, 116935.6, 
  "", 176.69, 16.52, 0.8, 26.9, "", 1.2, 80.23, 0.848}, 
 {"QAT", "Asia", "Qatar", "2021-01-30", 150984., 363., 316., 248., 0., 0., 
  52405.712, 125.995, 109.682, 86.079, 0., 0., 1.27, "", "", "", "", "", "", 
  "", "", "", "", "", "", 5202., 1.806, 0.061, 16.5, "people tested", "", "", 
  "", "", 2190., "", "", "", 760., 56.48, 2.88106*^6, 227.322, 31.9, 1.307, 
  0.617, 116935.6, "", 176.69, 16.52, 0.8, 26.9, "", 1.2, 80.23, 0.848}, 
 {"QAT", "Asia", "Qatar", "2021-01-31", 151335., 351., 330.857, 248., 0., 0., 
  52527.542, 121.83, 114.839, 86.079, 0., 0., 1.25, "", "", "", "", "", "", 
  "", "", "", 1.388419*^6, 481.913, "", 5091., 1.767, 0.065, 15.4, 
  "people tested", "", "", "", "", 2609., "", "", "", 906., 56.48, 
  2.88106*^6, 227.322, 31.9, 1.307, 0.617, 116935.6, "", 176.69, 16.52, 0.8, 
  26.9, "", 1.2, 80.23, 0.848}, {"QAT", "Asia", "Qatar", "2021-02-01", 
  151720., 385., 346.286, 249., 1., 0.143, 52661.173, 133.631, 120.194, 
  86.427, 0.347, 0.05, 1.23, "", "", "", "", "", "", "", "", 5211., 
  1.39363*^6, 483.721, 1.809, 5139., 1.784, 0.067, 14.8, "people tested", "", 
  "", "", "", 3028., "", "", "", 1051., 56.48, 2.88106*^6, 227.322, 31.9, 
  1.307, 0.617, 116935.6, "", 176.69, 16.52, 0.8, 26.9, "", 1.2, 80.23, 
  0.848}, {"QAT", "Asia", "Qatar", "2021-02-02", 152095., 375., 357.143, 
  249., 0., 0.143, 52791.334, 130.16, 123.962, 86.427, 0., 0.05, 1.22, "", 
  "", "", "", "", "", "", "", 5858., 1.399488*^6, 485.755, 2.033, 5244., 
  1.82, 0.068, 14.7, "people tested", "", "", "", "", 3447., "", "", "", 
  1196., 56.48, 2.88106*^6, 227.322, 31.9, 1.307, 0.617, 116935.6, "", 
  176.69, 16.52, 0.8, 26.9, "", 1.2, 80.23, 0.848}, 
 {"QAT", "Asia", "Qatar", "2021-02-03", 152491., 396., 365.429, 249., 0., 
  0.143, 52928.783, 137.449, 126.838, 86.427, 0., 0.05, 1.2, "", "", "", "", 
  "", "", "", "", 6952., 1.40644*^6, 488.168, 2.413, 5354., 1.858, 0.068, 
  14.7, "people tested", "", "", "", "", 3867., "", "", "", 1342., 60.19, 
  2.88106*^6, 227.322, 31.9, 1.307, 0.617, 116935.6, "", 176.69, 16.52, 0.8, 
  26.9, "", 1.2, 80.23, 0.848}, {"QAT", "Asia", "Qatar", "2021-02-04", 
  152898., 407., 374., 249., 0., 0.143, 53070.051, 141.267, 129.813, 86.427, 
  0., 0.05, 1.19, "", "", "", "", "", "", "", "", 7509., 1.413949*^6, 
  490.774, 2.606, 5644., 1.959, 0.066, 15.1, "people tested", "", "", "", "", 
  4286., "", "", "", 1488., 60.19, 2.88106*^6, 227.322, 31.9, 1.307, 0.617, 
  116935.6, "", 176.69, 16.52, 0.8, 26.9, "", 1.2, 80.23, 0.848}, 
 {"QAT", "Asia", "Qatar", "2021-02-05", 153296., 398., 382.143, 250., 1., 
  0.286, 53208.194, 138.144, 132.64, 86.774, 0.347, 0.099, 1.18, "", "", "", 
  "", "", "", "", "", 5307., 1.419256*^6, 492.616, 1.842, 5656., 1.963, 
  0.068, 14.8, "people tested", "", "", "", "", 4286., "", "", "", 1488., 
  60.19, 2.88106*^6, 227.322, 31.9, 1.307, 0.617, 116935.6, "", 176.69, 
  16.52, 0.8, 26.9, "", 1.2, 80.23, 0.848}, {"QAT", "Asia", "Qatar", 
  "2021-02-06", 153690., 394., 386.571, 250., 0., 0.286, 53344.949, 136.755, 
  134.177, 86.774, 0., 0.099, 1.17, "", "", "", "", "", "", "", "", 2846., 
  1.422102*^6, 493.604, 0.988, 5437., 1.887, 0.071, 14.1, "people tested", 
  "", "", "", "", 4286., "", "", "", 1488., 60.19, 2.88106*^6, 227.322, 31.9, 
  1.307, 0.617, 116935.6, "", 176.69, 16.52, 0.8, 26.9, "", 1.2, 80.23, 
  0.848}, {"QAT", "Asia", "Qatar", "2021-02-07", 154098., 408., 394.714, 
  250., 0., 0.286, 53486.564, 141.615, 137.003, 86.774, 0., 0.099, 1.17, "", 
  "", "", "", "", "", "", "", 5535., 1.427637*^6, 495.525, 1.921, 5603., 
  1.945, 0.07, 14.2, "people tested", "", "", "", "", 4286., "", "", "", 
  1488., 60.19, 2.88106*^6, 227.322, 31.9, 1.307, 0.617, 116935.6, "", 
  176.69, 16.52, 0.8, 26.9, "", 1.2, 80.23, 0.848}, 
 {"QAT", "Asia", "Qatar", "2021-02-08", 154525., 427., 400.714, 251., 1., 
  0.286, 53634.773, 148.209, 139.086, 87.121, 0.347, 0.099, 1.15, "", "", "", 
  "", "", "", "", "", 5348., 1.432985*^6, 497.381, 1.856, 5622., 1.951, 
  0.071, 14., "people tested", "", "", "", "", 4286., "", "", "", 1488., 
  60.19, 2.88106*^6, 227.322, 31.9, 1.307, 0.617, 116935.6, "", 176.69, 
  16.52, 0.8, 26.9, "", 1.2, 80.23, 0.848}, {"QAT", "Asia", "Qatar", 
  "2021-02-09", 155002., 477., 415.286, 253., 2., 0.571, 53800.337, 165.564, 
  144.143, 87.815, 0.694, 0.198, 1.2, "", "", "", "", "", "", "", "", 5323., 
  1.438308*^6, 499.229, 1.848, 5546., 1.925, 0.075, 13.4, "people tested", 
  "", "", "", "", 4286., "", "", "", 1488., 60.19, 2.88106*^6, 227.322, 31.9, 
  1.307, 0.617, 116935.6, "", 176.69, 16.52, 0.8, 26.9, "", 1.2, 80.23, 
  0.848}, {"QAT", "Asia", "Qatar", "2021-02-10", 155453., 451., 423.143, 
  253., 0., 0.571, 53956.877, 156.54, 146.871, 87.815, 0., 0.198, 1.17, "", 
  "", "", "", "", "", "", "", 5297., 1.443605*^6, 501.067, 1.839, 5309., 
  1.843, 0.08, 12.5, "people tested", "", "", "", "", 4286., "", "", "", 
  1488., 65.74, 2.88106*^6, 227.322, 31.9, 1.307, 0.617, 116935.6, "", 
  176.69, 16.52, 0.8, 26.9, "", 1.2, 80.23, 0.848}, 
 {"QAT", "Asia", "Qatar", "2021-02-11", 155901., 448., 429., 254., 1., 0.714, 
  54112.375, 155.498, 148.904, 88.162, 0.347, 0.248, 1.15, "", "", "", "", 
  "", "", "", "", 5494., 1.449099*^6, 502.974, 1.907, 5021., 1.743, 0.085, 
  11.7, "people tested", "", "", "", "", 4286., "", "", "", 1488., 65.74, 
  2.88106*^6, 227.322, 31.9, 1.307, 0.617, 116935.6, "", 176.69, 16.52, 0.8, 
  26.9, "", 1.2, 80.23, 0.848}, {"QAT", "Asia", "Qatar", "2021-02-12", 
  156351., 450., 436.429, 254., 0., 0.571, 54268.568, 156.193, 151.482, 
  88.162, 0., 0.198, 1.14, "", "", "", "", "", "", "", "", 6066., 
  1.455165*^6, 505.08, 2.105, 5130., 1.781, 0.085, 11.8, "people tested", "", 
  "", "", "", 4286., "", "", "", 1488., 65.74, 2.88106*^6, 227.322, 31.9, 
  1.307, 0.617, 116935.6, "", 176.69, 16.52, 0.8, 26.9, "", 1.2, 80.23, 
  0.848}, {"QAT", "Asia", "Qatar", "2021-02-13", 156804., 453., 444.857, 
  255., 1., 0.714, 54425.802, 157.234, 154.407, 88.509, 0.347, 0.248, 1.15, 
  "", "", "", "", "", "", "", "", 4386., 1.459551*^6, 506.602, 1.522, 5350., 
  1.857, 0.083, 12., "people tested", "", "", "", "", 4286., "", "", "", 
  1488., 65.74, 2.88106*^6, 227.322, 31.9, 1.307, 0.617, 116935.6, "", 
  176.69, 16.52, 0.8, 26.9, "", 1.2, 80.23, 0.848}, 
 {"QAT", "Asia", "Qatar", "2021-02-14", 157244., 440., 449.429, 255., 0., 
  0.714, 54578.523, 152.722, 155.994, 88.509, 0., 0.248, 1.16, "", "", "", 
  "", "", "", "", "", 5678., 1.465229*^6, 508.573, 1.971, 5370., 1.864, 
  0.084, 11.9, "people tested", "", "", "", "", 4286., "", "", "", 1488., 
  65.74, 2.88106*^6, 227.322, 31.9, 1.307, 0.617, 116935.6, "", 176.69, 
  16.52, 0.8, 26.9, "", 1.2, 80.23, 0.848}, {"QAT", "Asia", "Qatar", 
  "2021-02-15", 158132., 888., 515.286, 255., 0., 0.571, 54886.743, 308.22, 
  178.853, 88.509, 0., 0.198, 1.18, "", "", "", "", "", "", "", "", 5340., 
  1.470569*^6, 510.426, 1.853, 5369., 1.864, 0.096, 10.4, "people tested", 
  "", "", "", "", 4286., "", "", "", 1488., 65.74, 2.88106*^6, 227.322, 31.9, 
  1.307, 0.617, 116935.6, "", 176.69, 16.52, 0.8, 26.9, "", 1.2, 80.23, 
  0.848}, {"QAT", "Asia", "Qatar", "2021-02-16", 158138., 6., 448., 256., 1., 
  0.429, 54888.826, 2.083, 155.498, 88.856, 0.347, 0.149, 0.97, "", "", "", 
  "", "", "", "", "", 5276., 1.475845*^6, 512.258, 1.831, 5362., 1.861, 
  0.084, 12., "people tested", "", "", "", "", 4286., "", "", "", 1488., 
  65.74, 2.88106*^6, 227.322, 31.9, 1.307, 0.617, 116935.6, "", 176.69, 
  16.52, 0.8, 26.9, "", 1.2, 80.23, 0.848}, {"QAT", "Asia", "Qatar", 
  "2021-02-17", 158591., 453., 448.286, 256., 0., 0.429, 55046.059, 157.234, 
  155.597, 88.856, 0., 0.149, 1., "", "", "", "", "", "", "", "", 5575., 
  1.48142*^6, 514.193, 1.935, 5402., 1.875, 0.083, 12.1, "people tested", "", 
  100000., "", "", 4286., "", 3.47, "", 1488., 65.74, 2.88106*^6, 227.322, 
  31.9, 1.307, 0.617, 116935.6, "", 176.69, 16.52, 0.8, 26.9, "", 1.2, 80.23, 
  0.848}, {"QAT", "Asia", "Qatar", "2021-02-18", 159053., 462., 450.286, 
  256., 0., 0.286, 55206.417, 160.358, 156.292, 88.856, 0., 0.099, 1.03, "", 
  "", "", "", "", "", "", "", 5413., 1.486833*^6, 516.072, 1.879, 5391., 
  1.871, 0.084, 12., "people tested", 140000., "", "", "", 4286., 4.86, "", 
  "", 1488., 65.74, 2.88106*^6, 227.322, 31.9, 1.307, 0.617, 116935.6, "", 
  176.69, 16.52, 0.8, 26.9, "", 1.2, 80.23, 0.848}, 
 {"QAT", "Asia", "Qatar", "2021-02-19", 159518., 465., 452.429, 256., 0., 
  0.286, 55367.816, 161.399, 157.035, 88.856, 0., 0.099, 1.05, "", "", "", 
  "", "", "", "", "", 4842., 1.491675*^6, 517.752, 1.681, 5216., 1.81, 0.087, 
  11.5, "people tested", "", "", "", "", 5245., "", "", "", 1821., 65.74, 
  2.88106*^6, 227.322, 31.9, 1.307, 0.617, 116935.6, "", 176.69, 16.52, 0.8, 
  26.9, "", 1.2, 80.23, 0.848}, {"QAT", "Asia", "Qatar", "2021-02-20", 
  159967., 449., 451.857, 256., 0., 0.143, 55523.661, 155.845, 156.837, 
  88.856, 0., 0.05, 1.05, "", "", "", "", "", "", "", "", 3742., 1.495417*^6, 
  519.051, 1.299, 5124., 1.779, 0.088, 11.3, "people tested", "", "", "", "", 
  6204., "", "", "", 2153., 65.74, 2.88106*^6, 227.322, 31.9, 1.307, 0.617, 
  116935.6, "", 176.69, 16.52, 0.8, 26.9, "", 1.2, 80.23, 0.848}, 
 {"QAT", "Asia", "Qatar", "2021-02-21", 160426., 459., 454.571, 256., 0., 
  0.143, 55682.978, 159.316, 157.779, 88.856, 0., 0.05, 1.04, "", "", "", "", 
  "", "", "", "", 4844., 1.500261*^6, 520.732, 1.681, 5005., 1.737, 0.091, 
  11., "people tested", "", "", "", "", 7163., "", "", "", 2486., 65.74, 
  2.88106*^6, 227.322, 31.9, 1.307, 0.617, 116935.6, "", 176.69, 16.52, 0.8, 
  26.9, "", 1.2, 80.23, 0.848}, {"QAT", "Asia", "Qatar", "2021-02-22", 
  160889., 463., 393.857, 257., 1., 0.286, 55843.683, 160.705, 136.706, 
  89.203, 0.347, 0.099, 1.02, "", "", "", "", "", "", "", "", 5385., 
  1.505646*^6, 522.601, 1.869, 5011., 1.739, 0.079, 12.7, "people tested", 
  "", "", "", "", 8122., "", "", "", 2819., 65.74, 2.88106*^6, 227.322, 31.9, 
  1.307, 0.617, 116935.6, "", 176.69, 16.52, 0.8, 26.9, "", 1.2, 80.23, 
  0.848}, {"QAT", "Asia", "Qatar", "2021-02-23", 161344., 455., 458., 257., 
  0., 0.143, 56001.611, 157.928, 158.969, 89.203, 0., 0.05, 1.06, "", "", "", 
  "", "", "", "", "", 4846., 1.510492*^6, 524.283, 1.682, 4950., 1.718, 
  0.093, 10.8, "people tested", "", "", "", "", 9082., "", "", "", 3152., 
  65.74, 2.88106*^6, 227.322, 31.9, 1.307, 0.617, 116935.6, "", 176.69, 
  16.52, 0.8, 26.9, "", 1.2, 80.23, 0.848}, {"QAT", "Asia", "Qatar", 
  "2021-02-24", 161803., 459., 458.857, 257., 0., 0.143, 56160.927, 159.316, 
  159.267, 89.203, 0., 0.05, 1.04, "", "", "", "", "", "", "", "", 5554., 
  1.516046*^6, 526.211, 1.928, 4947., 1.717, 0.093, 10.8, "people tested", 
  "", "", "", "", 10041., "", "", "", 3485., 60.19, 2.88106*^6, 227.322, 
  31.9, 1.307, 0.617, 116935.6, "", 176.69, 16.52, 0.8, 26.9, "", 1.2, 80.23, 
  0.848}, {"QAT", "Asia", "Qatar", "2021-02-25", 162268., 465., 459.286, 
  257., 0., 0.143, 56322.326, 161.399, 159.416, 89.203, 0., 0.05, 1.03, "", 
  "", "", "", "", "", "", "", 5746., 1.521792*^6, 528.206, 1.994, 4994., 
  1.733, 0.092, 10.9, "people tested", "", "", "", "", 11000., "", "", "", 
  3818., 60.19, 2.88106*^6, 227.322, 31.9, 1.307, 0.617, 116935.6, "", 
  176.69, 16.52, 0.8, 26.9, "", 1.2, 80.23, 0.848}, 
 {"QAT", "Asia", "Qatar", "2021-02-26", 162737., 469., 459.857, 257., 0., 
  0.143, 56485.113, 162.787, 159.614, 89.203, 0., 0.05, 1.04, "", "", "", "", 
  "", "", "", "", 5646., 1.527438*^6, 530.165, 1.96, 5109., 1.773, 0.09, 
  11.1, "people tested", "", "", "", "", 11000., "", "", "", 3818., 60.19, 
  2.88106*^6, 227.322, 31.9, 1.307, 0.617, 116935.6, "", 176.69, 16.52, 0.8, 
  26.9, "", 1.2, 80.23, 0.848}, {"QAT", "Asia", "Qatar", "2021-02-27", 
  163197., 460., 461.429, 257., 0., 0.143, 56644.777, 159.663, 160.159, 
  89.203, 0., 0.05, 1.03, "", "", "", "", "", "", "", "", 4787., 1.532225*^6, 
  531.827, 1.662, 5258., 1.825, 0.088, 11.4, "people tested", "", "", "", "", 
  11000., "", "", "", 3818., 60.19, 2.88106*^6, 227.322, 31.9, 1.307, 0.617, 
  116935.6, "", 176.69, 16.52, 0.8, 26.9, "", 1.2, 80.23, 0.848}, 
 {"QAT", "Asia", "Qatar", "2021-02-28", 163664., 467., 462.571, 258., 1., 
  0.286, 56806.87, 162.093, 160.556, 89.55, 0.347, 0.099, 1.03, "", "", "", 
  "", "", "", "", "", 5733., 1.537958*^6, 533.817, 1.99, 5385., 1.869, 0.086, 
  11.6, "people tested", "", "", "", "", 11000., "", "", "", 3818., 60.19, 
  2.88106*^6, 227.322, 31.9, 1.307, 0.617, 116935.6, "", 176.69, 16.52, 0.8, 
  26.9, "", 1.2, 80.23, 0.848}, {"QAT", "Asia", "Qatar", "2021-03-01", 
  164137., 473., 464., 259., 1., 0.286, 56971.045, 164.176, 161.052, 89.897, 
  0.347, 0.099, 1.02, "", "", "", "", "", "", "", "", 6373., 1.544331*^6, 
  536.029, 2.212, 5526., 1.918, 0.084, 11.9, "people tested", "", "", "", "", 
  11000., "", "", "", 3818., 60.19, 2.88106*^6, 227.322, 31.9, 1.307, 0.617, 
  116935.6, "", 176.69, 16.52, 0.8, 26.9, "", 1.2, 80.23, 0.848}, 
 {"QAT", "Asia", "Qatar", "2021-03-02", 164600., 463., 465.143, 259., 0., 
  0.286, 57131.75, 160.705, 161.449, 89.897, 0., 0.099, 1.03, "", "", "", "", 
  "", "", "", "", 6363., 1.550694*^6, 538.237, 2.209, 5743., 1.993, 0.081, 
  12.3, "people tested", "", "", "", "", 11000., "", "", "", 3818., 60.19, 
  2.88106*^6, 227.322, 31.9, 1.307, 0.617, 116935.6, "", 176.69, 16.52, 0.8, 
  26.9, "", 1.2, 80.23, 0.848}, {"QAT", "Asia", "Qatar", "2021-03-03", 
  165071., 471., 466.857, 260., 1., 0.429, 57295.232, 163.481, 162.044, 
  90.245, 0.347, 0.149, 1.02, "", "", "", "", "", "", "", "", 6337., 
  1.557031*^6, 540.437, 2.2, 5855., 2.032, 0.08, 12.5, "people tested", "", 
  "", "", "", 11000., "", "", "", 3818., 60.19, 2.88106*^6, 227.322, 31.9, 
  1.307, 0.617, 116935.6, "", 176.69, 16.52, 0.8, 26.9, "", 1.2, 80.23, 
  0.848}, {"QAT", "Asia", "Qatar", "2021-03-04", 165546., 475., 468.286, 
  260., 0., 0.429, 57460.101, 164.87, 162.539, 90.245, 0., 0.149, 1.02, "", 
  "", "", "", "", "", "", "", 6901., 1.563932*^6, 542.832, 2.395, 6020., 
  2.09, 0.078, 12.9, "people tested", "", "", "", "", 11000., "", "", "", 
  3818., 60.19, 2.88106*^6, 227.322, 31.9, 1.307, 0.617, 116935.6, "", 
  176.69, 16.52, 0.8, 26.9, "", 1.2, 80.23, 0.848}, 
 {"QAT", "Asia", "Qatar", "2021-03-05", 166015., 469., 468.286, 261., 1., 
  0.571, 57622.889, 162.787, 162.539, 90.592, 0.347, 0.198, 1.02, "", "", "", 
  "", "", "", "", "", 5036., 1.568968*^6, 544.58, 1.748, 5933., 2.059, 0.079, 
  12.7, "people tested", "", "", "", "", 11000., "", "", "", 3818., 60.19, 
  2.88106*^6, 227.322, 31.9, 1.307, 0.617, 116935.6, "", 176.69, 16.52, 0.8, 
  26.9, "", 1.2, 80.23, 0.848}, {"QAT", "Asia", "Qatar", "2021-03-06", 
  166475., 460., 468.286, 262., 1., 0.714, 57782.552, 159.663, 162.539, 
  90.939, 0.347, 0.248, 1.01, "", "", "", "", "", "", "", "", 4550., 
  1.573518*^6, 546.159, 1.579, 5899., 2.048, 0.079, 12.6, "people tested", 
  "", "", "", "", 11000., "", "", "", 3818., 60.19, 2.88106*^6, 227.322, 
  31.9, 1.307, 0.617, 116935.6, "", 176.69, 16.52, 0.8, 26.9, "", 1.2, 80.23, 
  0.848}, {"QAT", "Asia", "Qatar", "2021-03-07", 166949., 474., 469.286, 
  262., 0., 0.571, 57947.075, 164.523, 162.886, 90.939, 0., 0.198, 1.01, "", 
  "", "", "", "", "", "", "", 5431., 1.578949*^6, 548.044, 1.885, 5856., 
  2.033, 0.08, 12.5, "people tested", 327000., "", "", "", 11000., 11.35, "", 
  "", 3818., 60.19, 2.88106*^6, 227.322, 31.9, 1.307, 0.617, 116935.6, "", 
  176.69, 16.52, 0.8, 26.9, "", 1.2, 80.23, 0.848}, 
 {"QAT", "Asia", "Qatar", "2021-03-08", 167417., 468., 468.571, 263., 1., 
  0.571, 58109.515, 162.44, 162.639, 91.286, 0.347, 0.198, 1.01, "", "", "", 
  "", "", "", "", "", 6283., 1.585232*^6, 550.225, 2.181, 5843., 2.028, 0.08, 
  12.5, "people tested", "", "", "", "", 11952., "", "", "", 4148., 60.19, 
  2.88106*^6, 227.322, 31.9, 1.307, 0.617, 116935.6, "", 176.69, 16.52, 0.8, 
  26.9, "", 1.2, 80.23, 0.848}, {"QAT", "Asia", "Qatar", "2021-03-09", 
  167888., 471., 469.714, 264., 1., 0.714, 58272.997, 163.481, 163.035, 
  91.633, 0.347, 0.248, 1.02, "", "", "", "", "", "", "", "", 5824., 
  1.591056*^6, 552.247, 2.021, 5766., 2.001, 0.081, 12.3, "people tested", 
  "", "", "", "", 12905., "", "", "", 4479., 60.19, 2.88106*^6, 227.322, 
  31.9, 1.307, 0.617, 116935.6, "", 176.69, 16.52, 0.8, 26.9, "", 1.2, 80.23, 
  0.848}, {"QAT", "Asia", "Qatar", "2021-03-10", 168361., 473., 470., 264., 
  0., 0.571, 58437.172, 164.176, 163.134, 91.633, 0., 0.198, 1.01, "", "", 
  "", "", "", "", "", "", 6311., 1.597367*^6, 554.437, 2.191, 5762., 2., 
  0.082, 12.3, "people tested", 380000., "", "", "", 13857., 13.19, "", "", 
  4810., 60.19, 2.88106*^6, 227.322, 31.9, 1.307, 0.617, 116935.6, "", 
  176.69, 16.52, 0.8, 26.9, "", 1.2, 80.23, 0.848}, 
 {"QAT", "Asia", "Qatar", "2021-03-11", 168829., 468., 469., 264., 0., 0.571, 
  58599.613, 162.44, 162.787, 91.633, 0., 0.198, 1.01, "", "", "", "", "", 
  "", "", "", 6326., 1.603693*^6, 556.633, 2.196, 5680., 1.971, 0.083, 12.1, 
  "people tested", "", "", "", "", 15381., "", "", "", 5339., 60.19, 
  2.88106*^6, 227.322, 31.9, 1.307, 0.617, 116935.6, "", 176.69, 16.52, 0.8, 
  26.9, "", 1.2, 80.23, 0.848}, {"QAT", "Asia", "Qatar", "2021-03-12", 
  169284., 455., 467., 265., 1., 0.571, 58757.541, 157.928, 162.093, 91.98, 
  0.347, 0.198, 1.01, "", "", "", "", "", "", "", "", 6833., 1.610526*^6, 
  559.005, 2.372, 5937., 2.061, 0.079, 12.7, "people tested", "", "", "", "", 
  16905., "", "", "", 5868., 60.19, 2.88106*^6, 227.322, 31.9, 1.307, 0.617, 
  116935.6, "", 176.69, 16.52, 0.8, 26.9, "", 1.2, 80.23, 0.848}, 
 {"QAT", "Asia", "Qatar", "2021-03-13", 169767., 483., 470.286, 265., 0., 
  0.429, 58925.187, 167.647, 163.234, 91.98, 0., 0.149, 1.02, "", "", "", "", 
  "", "", "", "", 4495., 1.615021*^6, 560.565, 1.56, 5929., 2.058, 0.079, 
  12.6, "people tested", "", "", "", "", 18429., "", "", "", 6397., 60.19, 
  2.88106*^6, 227.322, 31.9, 1.307, 0.617, 116935.6, "", 176.69, 16.52, 0.8, 
  26.9, "", 1.2, 80.23, 0.848}, {"QAT", "Asia", "Qatar", "2021-03-14", 
  170252., 485., 471.857, 266., 1., 0.571, 59093.528, 168.341, 163.779, 
  92.327, 0.347, 0.198, 1.03, "", "", "", "", "", "", "", "", 7497., 
  1.622518*^6, 563.167, 2.602, 6224., 2.16, 0.076, 13.2, "people tested", "", 
  "", "", "", 19952., "", "", "", 6925., 60.19, 2.88106*^6, 227.322, 31.9, 
  1.307, 0.617, 116935.6, "", 176.69, 16.52, 0.8, 26.9, "", 1.2, 80.23, 
  0.848}, {"QAT", "Asia", "Qatar", "2021-03-15", 170733., 481., 473.714, 
  267., 1., 0.571, 59260.481, 166.952, 164.424, 92.674, 0.347, 0.198, 1.02, 
  "", "", "", "", "", "", "", "", 6742., 1.62926*^6, 565.507, 2.34, 6290., 
  2.183, 0.075, 13.3, "people tested", "", "", "", "", 20524., "", "", "", 
  7124., 60.19, 2.88106*^6, 227.322, 31.9, 1.307, 0.617, 116935.6, "", 
  176.69, 16.52, 0.8, 26.9, "", 1.2, 80.23, 0.848}, 
 {"QAT", "Asia", "Qatar", "2021-03-16", 171212., 479., 474.857, 268., 1., 
  0.571, 59426.739, 166.258, 164.82, 93.021, 0.347, 0.198, 1.03, "", "", "", 
  "", "", "", "", "", 5915., 1.635175*^6, 567.56, 2.053, 6303., 2.188, 0.075, 
  13.3, "people tested", 510000., "", "", "", 21095., 17.7, "", "", 7322., 
  60.19, 2.88106*^6, 227.322, 31.9, 1.307, 0.617, 116935.6, "", 176.69, 
  16.52, 0.8, 26.9, "", 1.2, 80.23, 0.848}, {"QAT", "Asia", "Qatar", 
  "2021-03-17", 171701., 489., 477.143, 270., 2., 0.857, 59596.468, 169.729, 
  165.614, 93.716, 0.694, 0.298, 1.03, "", "", "", "", "", "", "", "", 7006., 
  1.642181*^6, 569.992, 2.432, 6402., 2.222, 0.075, 13.4, "people tested", 
  "", "", "", "", 20989., "", "", "", 7285., 60.19, 2.88106*^6, 227.322, 
  31.9, 1.307, 0.617, 116935.6, "", 176.69, 16.52, 0.8, 26.9, "", 1.2, 80.23, 
  0.848}, {"QAT", "Asia", "Qatar", "2021-03-18", 172200., 499., 481.571, 
  270., 0., 0.857, 59769.668, 173.2, 167.151, 93.716, 0., 0.298, 1.04, "", 
  "", "", "", "", "", "", "", 6374., 1.648555*^6, 572.204, 2.212, 6409., 
  2.225, 0.075, 13.3, "people tested", "", "", "", "", 20311., "", "", "", 
  7050., 60.19, 2.88106*^6, 227.322, 31.9, 1.307, 0.617, 116935.6, "", 
  176.69, 16.52, 0.8, 26.9, "", 1.2, 80.23, 0.848}, 
 {"QAT", "Asia", "Qatar", "2021-03-19", 172697., 497., 487.571, 271., 1., 
  0.857, 59942.174, 172.506, 169.233, 94.063, 0.347, 0.298, 1.05, "", "", "", 
  "", "", "", "", "", 6235., 1.65479*^6, 574.368, 2.164, 6323., 2.195, 0.077, 
  13., "people tested", "", "", "", "", 19633., "", "", "", 6815., 60.19, 
  2.88106*^6, 227.322, 31.9, 1.307, 0.617, 116935.6, "", 176.69, 16.52, 0.8, 
  26.9, "", 1.2, 80.23, 0.848}, {"QAT", "Asia", "Qatar", "2021-03-20", 
  173206., 509., 491.286, 272., 1., 1., 60118.845, 176.671, 170.523, 94.41, 
  0.347, 0.347, 1.06, "", "", "", "", "", "", "", "", 5385., 1.660175*^6, 
  576.238, 1.869, 6451., 2.239, 0.076, 13.1, "people tested", "", "", "", "", 
  18956., "", "", "", 6580., 60.19, 2.88106*^6, 227.322, 31.9, 1.307, 0.617, 
  116935.6, "", 176.69, 16.52, 0.8, 26.9, "", 1.2, 80.23, 0.848}, 
 {"QAT", "Asia", "Qatar", "2021-03-21", 173709., 503., 493.857, 273., 1., 1., 
  60293.434, 174.589, 171.415, 94.757, 0.347, 0.347, 1.06, "", "", "", "", 
  "", "", "", "", 6483., 1.666658*^6, 578.488, 2.25, 6306., 2.189, 0.078, 
  12.8, "people tested", 594613., "", "", "", 18278., 20.64, "", "", 6344., 
  60.19, 2.88106*^6, 227.322, 31.9, 1.307, 0.617, 116935.6, "", 176.69, 
  16.52, 0.8, 26.9, "", 1.2, 80.23, 0.848}, {"QAT", "Asia", "Qatar", 
  "2021-03-22", 174228., 519., 499.286, 274., 1., 1., 60473.576, 180.142, 
  173.299, 95.104, 0.347, 0.347, 1.08, "", "", "", "", "", "", "", "", 5992., 
  1.67265*^6, 580.568, 2.08, 6199., 2.152, 0.081, 12.4, "people tested", 
  615655., "", "", 21042., 18189., 21.37, "", "", 6313., 60.19, 2.88106*^6, 
  227.322, 31.9, 1.307, 0.617, 116935.6, "", 176.69, 16.52, 0.8, 26.9, "", 
  1.2, 80.23, 0.848}, {"QAT", "Asia", "Qatar", "2021-03-23", 174762., 534., 
  507.143, 275., 1., 1., 60658.924, 185.348, 176.026, 95.451, 0.347, 0.347, 
  1.1, "", "", "", "", "", "", "", "", 7063., 1.679713*^6, 583.019, 2.452, 
  6363., 2.209, 0.08, 12.5, "people tested", 637461., "", "", 21806., 18209., 
  22.13, "", "", 6320., 68.52, 2.88106*^6, 227.322, 31.9, 1.307, 0.617, 
  116935.6, "", 176.69, 16.52, 0.8, 26.9, "", 1.2, 80.23, 0.848}, 
 {"QAT", "Asia", "Qatar", "2021-03-24", 175332., 570., 518.714, 278., 3., 
  1.143, 60856.768, 197.844, 180.043, 96.492, 1.041, 0.397, 1.12, "", "", "", 
  "", "", "", "", "", 7034., 1.686747*^6, 585.461, 2.441, 6367., 2.21, 0.081, 
  12.3, "people tested", 658325., "", "", 20864., 18772., 22.85, "", "", 
  6516., 68.52, 2.88106*^6, 227.322, 31.9, 1.307, 0.617, 116935.6, "", 
  176.69, 16.52, 0.8, 26.9, "", 1.2, 80.23, 0.848}, 
 {"QAT", "Asia", "Qatar", "2021-03-25", 175919., 587., 531.286, 281., 3., 
  1.571, 61060.512, 203.744, 184.406, 97.534, 1.041, 0.545, 1.14, "", "", "", 
  "", "", "", "", "", 7716., 1.694463*^6, 588.139, 2.678, 6558., 2.276, 
  0.081, 12.3, "people tested", 679278., "", "", 20953., 19348., 23.58, "", 
  "", 6716., 68.52, 2.88106*^6, 227.322, 31.9, 1.307, 0.617, 116935.6, "", 
  176.69, 16.52, 0.8, 26.9, "", 1.2, 80.23, 0.848}, 
 {"QAT", "Asia", "Qatar", "2021-03-26", 176521., 602., 546.286, 282., 1., 
  1.571, 61269.463, 208.951, 189.613, 97.881, 0.347, 0.545, 1.16, "", "", "", 
  "", "", "", "", "", 6556., 1.701019*^6, 590.414, 2.276, 6604., 2.292, 
  0.083, 12.1, "people tested", 701943., "", "", 22665., 20168., 24.36, "", 
  "", 7000., 74.07, 2.88106*^6, 227.322, 31.9, 1.307, 0.617, 116935.6, "", 
  176.69, 16.52, 0.8, 26.9, "", 1.2, 80.23, 0.848}, 
 {"QAT", "Asia", "Qatar", "2021-03-27", 177135., 614., 561.286, 284., 2., 
  1.714, 61482.579, 213.116, 194.819, 98.575, 0.694, 0.595, 1.18, "", "", "", 
  "", "", "", "", "", 5741., 1.70676*^6, 592.407, 1.993, 6655., 2.31, 0.084, 
  11.9, "people tested", 721236., "", "", 19293., 20507., 25.03, "", "", 
  7118., 74.07, 2.88106*^6, 227.322, 31.9, 1.307, 0.617, 116935.6, "", 
  176.69, 16.52, 0.8, 26.9, "", 1.2, 80.23, 0.848}, 
 {"QAT", "Asia", "Qatar", "2021-03-28", 177774., 639., 580.714, 284., 0., 
  1.571, 61704.373, 221.793, 201.563, 98.575, 0., 0.545, 1.2, "", "", "", "", 
  "", "", "", "", 6172., 1.712932*^6, 594.549, 2.142, 6611., 2.295, 0.088, 
  11.4, "people tested", 740309., "", "", 19073., 20814., 25.7, "", "", 
  7224., 74.07, 2.88106*^6, 227.322, 31.9, 1.307, 0.617, 116935.6, "", 
  176.69, 16.52, 0.8, 26.9, "", 1.2, 80.23, 0.848}, 
 {"QAT", "Asia", "Qatar", "2021-03-29", 178464., 690., 605.143, 286., 2., 
  1.714, 61943.868, 239.495, 210.042, 99.269, 0.694, 0.595, 1.23, "", "", "", 
  "", "", "", "", "", 6967., 1.719899*^6, 596.967, 2.418, 6750., 2.343, 0.09, 
  11.2, "people tested", 765110., "", "", 24801., 21351., 26.56, "", "", 
  7411., 74.07, 2.88106*^6, 227.322, 31.9, 1.307, 0.617, 116935.6, "", 
  176.69, 16.52, 0.8, 26.9, "", 1.2, 80.23, 0.848}, 
 {"QAT", "Asia", "Qatar", "2021-03-30", 179184., 720., 631.714, 289., 3., 2., 
  62193.776, 249.908, 219.265, 100.31, 1.041, 0.694, 1.25, "", "", "", "", 
  "", "", "", "", 7499., 1.727398*^6, 599.57, 2.603, 6812., 2.364, 0.093, 
  10.8, "people tested", 790676., "", "", 25566., 21888., 27.44, "", "", 
  7597., 74.07, 2.88106*^6, 227.322, 31.9, 1.307, 0.617, 116935.6, "", 
  176.69, 16.52, 0.8, 26.9, "", 1.2, 80.23, 0.848}, 
 {"QAT", "Asia", "Qatar", "2021-03-31", 179964., 780., 661.714, 291., 2., 
  1.857, 62464.51, 270.734, 229.677, 101.004, 0.694, 0.645, 1.28, "", "", "", 
  "", "", "", "", "", 7203., 1.734601*^6, 602.07, 2.5, 6836., 2.373, 0.097, 
  10.3, "people tested", 816484., "", "", 25808., 22594., 28.34, "", "", 
  7842., 74.07, 2.88106*^6, 227.322, 31.9, 1.307, 0.617, 116935.6, "", 
  176.69, 16.52, 0.8, 26.9, "", 1.2, 80.23, 0.848}, 
 {"QAT", "Asia", "Qatar", "2021-04-01", 180804., 840., 697.857, 295., 4., 2., 
  62756.069, 291.559, 242.222, 102.393, 1.388, 0.694, 1.29, "", "", "", "", 
  "", "", "", "", 7030., 1.741631*^6, 604.51, 2.44, 6738., 2.339, 0.104, 9.7, 
  "people tested", 842000., "", "", 25516., 23246., 29.23, "", "", 8069., 
  74.07, 2.88106*^6, 227.322, 31.9, 1.307, 0.617, 116935.6, "", 176.69, 
  16.52, 0.8, 26.9, "", 1.2, 80.23, 0.848}, {"QAT", "Asia", "Qatar", 
  "2021-04-02", 181678., 874., 736.714, 298., 3., 2.286, 63059.43, 303.361, 
  255.709, 103.434, 1.041, 0.793, 1.29, "", "", "", "", "", "", "", "", 
  7870., 1.749501*^6, 607.242, 2.732, 6926., 2.404, 0.106, 9.4, 
  "people tested", 867209., "", "", 25209., 23609., 30.1, "", "", 8195., 
  74.07, 2.88106*^6, 227.322, 31.9, 1.307, 0.617, 116935.6, "", 176.69, 
  16.52, 0.8, 26.9, "", 1.2, 80.23, 0.848}, {"QAT", "Asia", "Qatar", 
  "2021-04-03", 182548., 870., 773.286, 301., 3., 2.429, 63361.402, 301.972, 
  268.403, 104.475, 1.041, 0.843, 1.28, "", "", "", "", "", "", "", "", 
  4720., 1.754221*^6, 608.88, 1.638, 6780., 2.353, 0.114, 8.8, 
  "people tested", 889202., "", "", 21993., 23995., 30.86, "", "", 8329., 
  74.07, 2.88106*^6, 227.322, 31.9, 1.307, 0.617, 116935.6, "", 176.69, 
  16.52, 0.8, 26.9, "", 1.2, 80.23, 0.848}, {"QAT", "Asia", "Qatar", 
  "2021-04-04", 183424., 876., 807.143, 303., 2., 2.714, 63665.456, 304.055, 
  280.155, 105.17, 0.694, 0.942, 1.26, "", "", "", "", "", "", "", "", 6591., 
  1.760812*^6, 611.168, 2.288, 6840., 2.374, 0.118, 8.5, "people tested", 
  910851., "", "", 21649., 24363., 31.62, "", "", 8456., 77.78, 2.88106*^6, 
  227.322, 31.9, 1.307, 0.617, 116935.6, "", 176.69, 16.52, 0.8, 26.9, "", 
  1.2, 80.23, 0.848}, {"QAT", "Asia", "Qatar", "2021-04-05", 184334., 910., 
  838.571, 306., 3., 2.857, 63981.312, 315.856, 291.064, 106.211, 1.041, 
  0.992, 1.23, "", "", "", "", "", "", "", "", 5542., 1.766354*^6, 613.092, 
  1.924, 6636., 2.303, 0.126, 7.9, "people tested", 934843., "", "", 23992., 
  24248., 32.45, "", "", 8416., 77.78, 2.88106*^6, 227.322, 31.9, 1.307, 
  0.617, 116935.6, "", 176.69, 16.52, 0.8, 26.9, "", 1.2, 80.23, 0.848}, 
 {"QAT", "Asia", "Qatar", "2021-04-06", 185261., 927., 868.143, 312., 6., 
  3.286, 64303.069, 321.757, 301.328, 108.293, 2.083, 1.14, 1.21, "", "", "", 
  "", "", "", "", "", 7077., 1.773431*^6, 615.548, 2.456, 6576., 2.282, 
  0.132, 7.6, "people tested", 961555., "", "", 26712., 24411., 33.38, "", 
  "", 8473., 85.19, 2.88106*^6, 227.322, 31.9, 1.307, 0.617, 116935.6, "", 
  176.69, 16.52, 0.8, 26.9, "", 1.2, 80.23, 0.848}, 
 {"QAT", "Asia", "Qatar", "2021-04-07", 186201., 940., 891., 320., 8., 4.143, 
  64629.338, 326.269, 309.261, 111.07, 2.777, 1.438, 1.19, "", "", "", "", 
  "", "", "", "", 7446., 1.780877*^6, 618.133, 2.584, 6611., 2.295, 0.135, 
  7.4, "people tested", 987673., "", "", 26118., 24456., 34.28, "", "", 
  8489., 85.19, 2.88106*^6, 227.322, 31.9, 1.307, 0.617, 116935.6, "", 
  176.69, 16.52, 0.8, 26.9, "", 1.2, 80.23, 0.848}, 
 {"QAT", "Asia", "Qatar", "2021-04-08", 187150., 949., 906.571, 322., 2., 
  3.857, 64958.73, 329.393, 314.666, 111.764, 0.694, 1.339, 1.17, "", "", "", 
  "", "", "", "", "", 5639., 1.786516*^6, 620.09, 1.957, 6412., 2.226, 0.141, 
  7.1, "people tested", 1.012716*^6, "", "", 25043., 24388., 35.15, "", "", 
  8465., 85.19, 2.88106*^6, 227.322, 31.9, 1.307, 0.617, 116935.6, "", 
  176.69, 16.52, 0.8, 26.9, "", 1.2, 80.23, 0.848}, 
 {"QAT", "Asia", "Qatar", "2021-04-09", 188100., 950., 917.429, 324., 2., 
  3.714, 65288.47, 329.74, 318.434, 112.459, 0.694, 1.289, 1.16, "", "", "", 
  "", "", "", "", "", 5900., 1.792416*^6, 622.138, 2.048, 6131., 2.128, 0.15, 
  6.7, "people tested", 1.041632*^6, "", "", 28916., 24918., 36.15, "", "", 
  8649., 85.19, 2.88106*^6, 227.322, 31.9, 1.307, 0.617, 116935.6, "", 
  176.69, 16.52, 0.8, 26.9, "", 1.2, 80.23, 0.848}, 
 {"QAT", "Asia", "Qatar", "2021-04-10", 189064., 964., 930.857, 331., 7., 
  4.286, 65623.069, 334.599, 323.095, 114.888, 2.43, 1.488, 1.15, "", "", "", 
  "", "", "", "", "", 4909., 1.797325*^6, 623.842, 1.704, 6158., 2.137, 
  0.151, 6.6, "people tested", 1.06225*^6, "", "", 20618., 24721., 36.87, "", 
  "", 8581., 85.19, 2.88106*^6, 227.322, 31.9, 1.307, 0.617, 116935.6, "", 
  176.69, 16.52, 0.8, 26.9, "", 1.2, 80.23, 0.848}, 
 {"QAT", "Asia", "Qatar", "2021-04-11", 190025., 961., 943., 333., 2., 4.286, 
  65956.627, 333.558, 327.31, 115.582, 0.694, 1.488, 1.13, "", "", "", "", 
  "", "", "", "", 5137., 1.802462*^6, 625.625, 1.783, 5950., 2.065, 0.158, 
  6.3, "people tested", 1.079776*^6, "", "", 17526., 24132., 37.48, "", "", 
  8376., 85.19, 2.88106*^6, 227.322, 31.9, 1.307, 0.617, 116935.6, "", 
  176.69, 16.52, 0.8, 26.9, "", 1.2, 80.23, 0.848}, 
 {"QAT", "Asia", "Qatar", "2021-04-12", 190998., 973., 952., 335., 2., 4.143, 
  66294.35, 337.723, 330.434, 116.277, 0.694, 1.438, 1.11, "", "", "", "", 
  "", "", "", "", 6274., 1.808736*^6, 627.802, 2.178, 6055., 2.102, 0.157, 
  6.4, "people tested", 1.104726*^6, "", "", 24950., 24269., 38.34, "", "", 
  8424., 85.19, 2.88106*^6, 227.322, 31.9, 1.307, 0.617, 116935.6, "", 
  176.69, 16.52, 0.8, 26.9, "", 1.2, 80.23, 0.848}, 
 {"QAT", "Asia", "Qatar", "2021-04-13", 191979., 981., 959.714, 340., 5., 4., 
  66634.85, 340.5, 333.112, 118.012, 1.735, 1.388, 1.09, "", "", "", "", "", 
  "", "", "", 5643., 1.814379*^6, 629.761, 1.959, 5850., 2.031, 0.164, 6.1, 
  "people tested", 1.131631*^6, "", "", 26905., 24297., 39.28, "", "", 8433., 
  85.19, 2.88106*^6, 227.322, 31.9, 1.307, 0.617, 116935.6, "", 176.69, 
  16.52, 0.8, 26.9, "", 1.2, 80.23, 0.848}, {"QAT", "Asia", "Qatar", 
  "2021-04-14", 192963., 984., 966., 348., 8., 4., 66976.391, 341.541, 
  335.293, 120.789, 2.777, 1.388, 1.07, "", "", "", "", "", "", "", "", 
  5704., 1.820083*^6, 631.741, 1.98, 5601., 1.944, 0.172, 5.8, 
  "people tested", 1.159479*^6, "", "", 27848., 24544., 40.24, "", "", 8519., 
  85.19, 2.88106*^6, 227.322, 31.9, 1.307, 0.617, 116935.6, "", 176.69, 
  16.52, 0.8, 26.9, "", 1.2, 80.23, 0.848}, {"QAT", "Asia", "Qatar", 
  "2021-04-15", 193952., 989., 971.714, 357., 9., 5., 67319.667, 343.276, 
  337.277, 123.913, 3.124, 1.735, 1.05, "", "", "", "", "", "", "", "", 
  4988., 1.825071*^6, 633.472, 1.731, 5508., 1.912, 0.176, 5.7, 
  "people tested", 1.183191*^6, "", "", 23712., 24354., 41.07, "", "", 8453., 
  85.19, 2.88106*^6, 227.322, 31.9, 1.307, 0.617, 116935.6, "", 176.69, 
  16.52, 0.8, 26.9, "", 1.2, 80.23, 0.848}, {"QAT", "Asia", "Qatar", 
  "2021-04-16", 194930., 978., 975.714, 367., 10., 6.143, 67659.125, 339.458, 
  338.665, 127.384, 3.471, 2.132, 1.02, "", "", "", "", "", "", "", "", 
  5617., 1.830688*^6, 635.422, 1.95, 5467., 1.898, 0.178, 5.6, 
  "people tested", 1.209648*^6, "", "", 26457., 24002., 41.99, "", "", 8331., 
  85.19, 2.88106*^6, 227.322, 31.9, 1.307, 0.617, 116935.6, "", 176.69, 
  16.52, 0.8, 26.9, "", 1.2, 80.23, 0.848}, {"QAT", "Asia", "Qatar", 
  "2021-04-17", 195757., 827., 956.143, 376., 9., 6.429, 67946.173, 287.047, 
  331.872, 130.508, 3.124, 2.231, 0.98, "", "", "", "", "", "", "", "", 
  4043., 1.834731*^6, 636.825, 1.403, 5344., 1.855, 0.179, 5.6, 
  "people tested", 1.22511*^6, "", "", 15462., 23266., 42.52, "", "", 8075., 
  85.19, 2.88106*^6, 227.322, 31.9, 1.307, 0.617, 116935.6, "", 176.69, 
  16.52, 0.8, 26.9, "", 1.2, 80.23, 0.848}, {"QAT", "Asia", "Qatar", 
  "2021-04-18", 196580., 823., 936.429, 382., 6., 7., 68231.831, 285.659, 
  325.029, 132.59, 2.083, 2.43, 0.96, "", "", "", "", "", "", "", "", 5322., 
  1.840053*^6, 638.672, 1.847, 5370., 1.864, 0.174, 5.7, "people tested", 
  1.248229*^6, "", "", 23119., 24065., 43.33, "", "", 8353., 85.19, 
  2.88106*^6, 227.322, 31.9, 1.307, 0.617, 116935.6, "", 176.69, 16.52, 0.8, 
  26.9, "", 1.2, 80.23, 0.848}, {"QAT", "Asia", "Qatar", "2021-04-19", 
  197476., 896., 925.429, 386., 4., 7.286, 68542.828, 310.997, 321.211, 
  133.978, 1.388, 2.529, 0.95, "", "", "", "", "", "", "", "", 4545., 
  1.844598*^6, 640.25, 1.578, 5123., 1.778, 0.181, 5.5, "people tested", 
  1.271478*^6, "", "", 23249., 23822., 44.13, "", "", 8268., 85.19, 
  2.88106*^6, 227.322, 31.9, 1.307, 0.617, 116935.6, "", 176.69, 16.52, 0.8, 
  26.9, "", 1.2, 80.23, 0.848}, {"QAT", "Asia", "Qatar", "2021-04-20", 
  198361., 885., 911.714, 391., 5., 7.286, 68850.007, 307.179, 316.451, 
  135.714, 1.735, 2.529, 0.94, "", "", "", "", "", "", "", "", 4970., 
  1.849568*^6, 641.975, 1.725, 5027., 1.745, 0.181, 5.5, "people tested", 
  1.29652*^6, "", "", 25042., 23556., 45., "", "", 8176., 85.19, 2.88106*^6, 
  227.322, 31.9, 1.307, 0.617, 116935.6, "", 176.69, 16.52, 0.8, 26.9, "", 
  1.2, 80.23, 0.848}, {"QAT", "Asia", "Qatar", "2021-04-21", 199180., 819., 
  888.143, 400., 9., 7.429, 69134.277, 284.27, 308.269, 138.838, 3.124, 
  2.578, 0.92, "", "", "", "", "", "", "", "", 4998., 1.854566*^6, 643.71, 
  1.735, 4926., 1.71, 0.18, 5.5, "people tested", 1.320866*^6, "", "", 
  24346., 23055., 45.85, "", "", 8002., 85.19, 2.88106*^6, 227.322, 31.9, 
  1.307, 0.617, 116935.6, "", 176.69, 16.52, 0.8, 26.9, "", 1.2, 80.23, 
  0.848}, {"QAT", "Asia", "Qatar", "2021-04-22", 199980., 800., 861.143, 
  407., 7., 7.143, 69411.953, 277.676, 298.898, 141.267, 2.43, 2.479, 0.9, 
  "", "", "", "", "", "", "", "", 7893., 1.862459*^6, 646.449, 2.74, 5341., 
  1.854, 0.161, 6.2, "people tested", 1.345423*^6, "", "", 24557., 23176., 
  46.7, "", "", 8044., 79.63, 2.88106*^6, 227.322, 31.9, 1.307, 0.617, 
  116935.6, "", 176.69, 16.52, 0.8, 26.9, "", 1.2, 80.23, 0.848}, 
 {"QAT", "Asia", "Qatar", "2021-04-23", 200778., 798., 835.429, 413., 6., 
  6.571, 69688.934, 276.981, 289.973, 143.35, 2.083, 2.281, 0.89, "", "", "", 
  "", "", "", "", "", 7743., 1.870202*^6, 649.137, 2.688, 5645., 1.959, 
  0.148, 6.8, "people tested", 1.372396*^6, "", "", 26973., 23250., 47.64, 
  "", "", 8070., 79.63, 2.88106*^6, 227.322, 31.9, 1.307, 0.617, 116935.6, 
  "", 176.69, 16.52, 0.8, 26.9, "", 1.2, 80.23, 0.848}, 
 {"QAT", "Asia", "Qatar", "2021-04-24", 201496., 718., 819.857, 418., 5., 6., 
  69938.148, 249.214, 284.568, 145.085, 1.735, 2.083, 0.88, "", "", "", "", 
  "", "", "", "", 5603., 1.875805*^6, 651.082, 1.945, 5868., 2.037, 0.14, 
  7.2, "people tested", 1.394781*^6, "", "", 22385., 24239., 48.41, "", "", 
  8413., 79.63, 2.88106*^6, 227.322, 31.9, 1.307, 0.617, 116935.6, "", 
  176.69, 16.52, 0.8, 26.9, "", 1.2, 80.23, 0.848}, 
 {"QAT", "Asia", "Qatar", "2021-04-25", 202201., 705., 803., 428., 10., 
  6.571, 70182.849, 244.702, 278.717, 148.556, 3.471, 2.281, 0.87, "", "", 
  "", "", "", "", "", "", "", "", "", "", 5740., 1.992, 0.14, 7.1, 
  "people tested", 1.415761*^6, "", "", 20980., 23933., 49.14, "", "", 8307., 
  79.63, 2.88106*^6, 227.322, 31.9, 1.307, 0.617, 116935.6, "", 176.69, 
  16.52, 0.8, 26.9, "", 1.2, 80.23, 0.848}, {"QAT", "Asia", "Qatar", 
  "2021-04-26", 202904., 703., 775.429, 437., 9., 7.286, 70426.857, 244.007, 
  269.147, 151.68, 3.124, 2.529, 0.86, "", "", "", "", "", "", "", "", "", 
  1.884662*^6, 654.156, "", 5723., 1.986, 0.135, 7.4, "people tested", 
  1.442708*^6, "", "", 26947., 24461., 50.08, "", "", 8490., 79.63, 
  2.88106*^6, 227.322, 31.9, 1.307, 0.617, 116935.6, "", 176.69, 16.52, 0.8, 
  26.9, "", 1.2, 80.23, 0.848}, {"QAT", "Asia", "Qatar", "2021-04-27", 
  203599., 695., 748.286, 441., 4., 7.143, 70668.087, 241.231, 259.726, 
  153.069, 1.388, 2.479, 0.86, "", "", "", "", "", "", "", "", 4532., 
  1.889194*^6, 655.729, 1.573, 5661., 1.965, 0.132, 7.6, "people tested", 
  1.469633*^6, "", "", 26925., 24730., 51.01, "", "", 8584., 79.63, 
  2.88106*^6, 227.322, 31.9, 1.307, 0.617, 116935.6, "", 176.69, 16.52, 0.8, 
  26.9, "", 1.2, 80.23, 0.848}, {"QAT", "Asia", "Qatar", "2021-04-28", 
  204289., 690., 729.857, 445., 4., 6.429, 70907.583, 239.495, 253.329, 
  154.457, 1.388, 2.231, 0.86, "", "", "", "", "", "", "", "", 4412., 
  1.893606*^6, 657.26, 1.531, 5577., 1.936, 0.131, 7.6, "people tested", 
  1.496833*^6, "", "", 27200., 25138., 51.95, "", "", 8725., 79.63, 
  2.88106*^6, 227.322, 31.9, 1.307, 0.617, 116935.6, "", 176.69, 16.52, 0.8, 
  26.9, "", 1.2, 80.23, 0.848}, {"QAT", "Asia", "Qatar", "2021-04-29", 
  204976., 687., 713.714, 450., 5., 6.143, 71146.037, 238.454, 247.726, 
  156.193, 1.735, 2.132, 0.87, "", "", "", "", "", "", "", "", 5485., 
  1.899091*^6, 659.164, 1.904, 5233., 1.816, 0.136, 7.3, "people tested", 
  1.526775*^6, 971973., 554982., 29942., 25907., 52.99, 33.74, 19.26, 8992., 
  79.63, 2.88106*^6, 227.322, 31.9, 1.307, 0.617, 116935.6, "", 176.69, 
  16.52, 0.8, 26.9, "", 1.2, 80.23, 0.848}, {"QAT", "Asia", "Qatar", 
  "2021-04-30", 205652., 676., 696.286, 458., 8., 6.429, 71380.672, 234.636, 
  241.677, 158.969, 2.777, 2.231, 0.88, "", "", "", "", "", "", "", "", 
  4821., 1.903912*^6, 660.837, 1.673, 4816., 1.672, 0.145, 6.9, 
  "people tested", 1.556203*^6, 989627., 566576., 29428., 26258., 54.01, 
  34.35, 19.67, 9114., 79.63, 2.88106*^6, 227.322, 31.9, 1.307, 0.617, 
  116935.6, "", 176.69, 16.52, 0.8, 26.9, "", 1.2, 80.23, 0.848}, 
 {"QAT", "Asia", "Qatar", "2021-05-01", 206302., 650., 686.571, 465., 7., 
  6.714, 71606.284, 225.611, 238.305, 161.399, 2.43, 2.33, 0.89, "", "", "", 
  "", "", "", "", "", 4805., 1.908717*^6, 662.505, 1.668, 4702., 1.632, 
  0.146, 6.8, "people tested", 1.579002*^6, 1.002748*^6, 576254., 22799., 
  26317., 54.81, 34.8, 20., 9134., 79.63, 2.88106*^6, 227.322, 31.9, 1.307, 
  0.617, 116935.6, "", 176.69, 16.52, 0.8, 26.9, "", 1.2, 80.23, 0.848}, 
 {"QAT", "Asia", "Qatar", "2021-05-02", 206948., 646., 678.143, 472., 7., 
  6.286, 71830.507, 224.223, 235.38, 163.829, 2.43, 2.182, 0.89, "", "", "", 
  "", "", "", "", "", 4410., 1.913127*^6, 664.036, 1.531, 4699., 1.631, 
  0.144, 6.9, "people tested", 1.603913*^6, 1.017019*^6, 586894., 24911., 
  26879., 55.67, 35.3, 20.37, 9330., 79.63, 2.88106*^6, 227.322, 31.9, 1.307, 
  0.617, 116935.6, "", 176.69, 16.52, 0.8, 26.9, "", 1.2, 80.23, 0.848}, 
 {"QAT", "Asia", "Qatar", "2021-05-03", 207592., 644., 669.714, 480., 8., 
  6.143, 72054.036, 223.529, 232.454, 166.605, 2.777, 2.132, 0.88, "", "", 
  "", "", "", "", "", "", 4882., 1.918009*^6, 665.73, 1.695, 4764., 1.654, 
  0.141, 7.1, "people tested", 1.635398*^6, 1.0313*^6, 604098., 31485., 
  27527., 56.76, 35.8, 20.97, 9554., 79.63, 2.88106*^6, 227.322, 31.9, 1.307, 
  0.617, 116935.6, "", 176.69, 16.52, 0.8, 26.9, "", 1.2, 80.23, 0.848}, 
 {"QAT", "Asia", "Qatar", "2021-05-04", 208232., 640., 661.857, 483., 3., 6., 
  72276.176, 222.14, 229.727, 167.647, 1.041, 2.083, 0.87, "", "", "", "", 
  "", "", "", "", 5383., 1.923392*^6, 667.599, 1.868, 4885., 1.696, 0.135, 
  7.4, "people tested", 1.670911*^6, 1.047196*^6, 623715., 35513., 28754., 
  58., 36.35, 21.65, 9980., 79.63, 2.88106*^6, 227.322, 31.9, 1.307, 0.617, 
  116935.6, "", 176.69, 16.52, 0.8, 26.9, "", 1.2, 80.23, 0.848}, 
 {"QAT", "Asia", "Qatar", "2021-05-05", 208877., 645., 655.429, 489., 6., 
  6.286, 72500.052, 223.876, 227.496, 169.729, 2.083, 2.182, 0.86, "", "", 
  "", "", "", "", "", "", 4427., 1.927819*^6, 669.135, 1.537, 4888., 1.697, 
  0.134, 7.5, "people tested", 1.701914*^6, 1.064294*^6, 637620., 31003., 
  29297., 59.07, 36.94, 22.13, 10169., 79.63, 2.88106*^6, 227.322, 31.9, 
  1.307, 0.617, 116935.6, "", 176.69, 16.52, 0.8, 26.9, "", 1.2, 80.23, 
  0.848}, {"QAT", "Asia", "Qatar", "2021-05-06", 209470., 593., 642., 493., 
  4., 6.143, 72705.879, 205.827, 222.835, 171.118, 1.388, 2.132, 0.84, "", 
  "", "", "", "", "", "", "", 4801., 1.93262*^6, 670.802, 1.666, 4790., 
  1.663, 0.134, 7.5, "people tested", 1.732471*^6, 1.080415*^6, 652056., 
  30557., 29385., 60.13, 37.5, 22.63, 10199., 79.63, 2.88106*^6, 227.322, 
  31.9, 1.307, 0.617, 116935.6, "", 176.69, 16.52, 0.8, 26.9, "", 1.2, 80.23, 
  0.848}, {"QAT", "Asia", "Qatar", "2021-05-07", 210070., 600., 631.143, 
  496., 3., 5.429, 72914.136, 208.257, 219.066, 172.159, 1.041, 1.884, 0.82, 
  "", "", "", "", "", "", "", "", 4584., 1.937204*^6, 672.393, 1.591, 4756., 
  1.651, 0.133, 7.5, "people tested", 1.762545*^6, 1.094976*^6, 667569., 
  30074., 29477., 61.18, 38.01, 23.17, 10231., 79.63, 2.88106*^6, 227.322, 
  31.9, 1.307, 0.617, 116935.6, "", 176.69, 16.52, 0.8, 26.9, "", 1.2, 80.23, 
  0.848}, {"QAT", "Asia", "Qatar", "2021-05-08", 210603., 533., 614.429, 
  502., 6., 5.286, 73099.137, 185.001, 213.265, 174.241, 2.083, 1.835, 0.78, 
  "", "", "", "", "", "", "", "", 3967., 1.941171*^6, 673.77, 1.377, 4636., 
  1.609, 0.133, 7.5, "people tested", 1.78716*^6, 1.103747*^6, 683413., 
  24615., 29737., 62.03, 38.31, 23.72, 10322., 79.63, 2.88106*^6, 227.322, 
  31.9, 1.307, 0.617, 116935.6, "", 176.69, 16.52, 0.8, 26.9, "", 1.2, 80.23, 
  0.848}, {"QAT", "Asia", "Qatar", "2021-05-09", 210992., 389., 577.714, 
  508., 6., 5.143, 73234.157, 135.02, 200.521, 176.324, 2.083, 1.785, 0.71, 
  "", "", "", "", "", "", "", "", 3940., 1.945111*^6, 675.137, 1.368, 4569., 
  1.586, 0.126, 7.9, "people tested", 1.81324*^6, 1.115842*^6, 697398., 
  26080., 29904., 62.94, 38.73, 24.21, 10380., 79.63, 2.88106*^6, 227.322, 
  31.9, 1.307, 0.617, 116935.6, "", 176.69, 16.52, 0.8, 26.9, "", 1.2, 80.23, 
  0.848}, {"QAT", "Asia", "Qatar", "2021-05-10", 211389., 397., 542.429, 
  512., 4., 4.571, 73371.953, 137.797, 188.274, 177.712, 1.388, 1.587, 0.66, 
  "", "", "", "", "", "", "", "", 4239., 1.94935*^6, 676.609, 1.471, 4477., 
  1.554, 0.121, 8.3, "people tested", 1.844658*^6, 1.127091*^6, 717567., 
  31418., 29894., 64.03, 39.12, 24.91, 10376., 79.63, 2.88106*^6, 227.322, 
  31.9, 1.307, 0.617, 116935.6, "", 176.69, 16.52, 0.8, 26.9, "", 1.2, 80.23, 
  0.848}, {"QAT", "Asia", "Qatar", "2021-05-11", 211732., 343., 500., 516., 
  4., 4.714, 73491.007, 119.053, 173.547, 179.101, 1.388, 1.636, 0.63, "", 
  "", "", "", "", "", "", "", 4823., 1.954173*^6, 678.283, 1.674, 4397., 
  1.526, 0.114, 8.8, "people tested", 1.876178*^6, 1.137843*^6, 738335., 
  31520., 29324., 65.12, 39.49, 25.63, 10178., 75.93, 2.88106*^6, 227.322, 
  31.9, 1.307, 0.617, 116935.6, "", 176.69, 16.52, 0.8, 26.9, "", 1.2, 80.23, 
  0.848}, {"QAT", "Asia", "Qatar", "2021-05-12", 212124., 392., 463.857, 
  519., 3., 4.286, 73627.068, 136.061, 161.002, 180.142, 1.041, 1.488, 0.63, 
  "", "", "", "", "", "", "", "", 3805., 1.957978*^6, 679.603, 1.321, 4308., 
  1.495, 0.108, 9.3, "people tested", 1.911663*^6, 1.149854*^6, 761809., 
  35485., 29964., 66.35, 39.91, 26.44, 10400., 75.93, 2.88106*^6, 227.322, 
  31.9, 1.307, 0.617, 116935.6, "", 176.69, 16.52, 0.8, 26.9, "", 1.2, 80.23, 
  0.848}, {"QAT", "Asia", "Qatar", "2021-05-13", 212423., 299., 421.857, 
  522., 3., 4.143, 73730.849, 103.781, 146.424, 181.183, 1.041, 1.438, 0.61, 
  "", "", "", "", "", "", "", "", 3709., 1.961687*^6, 680.891, 1.287, 4152., 
  1.441, 0.102, 9.8, "people tested", 1.944628*^6, 1.160213*^6, 784415., 
  32965., 30308., 67.5, 40.27, 27.23, 10520., 75.93, 2.88106*^6, 227.322, 
  31.9, 1.307, 0.617, 116935.6, "", 176.69, 16.52, 0.8, 26.9, "", 1.2, 80.23, 
  0.848}, {"QAT", "Asia", "Qatar", "2021-05-14", 212667., 244., 371., 524., 
  2., 4., 73815.54, 84.691, 128.772, 181.878, 0.694, 1.388, 0.6, "", "", "", 
  "", "", "", "", "", 2911., 1.964598*^6, 681.901, 1.01, 3913., 1.358, 0.095, 
  10.5, "people tested", 1.976748*^6, 1.168975*^6, 807773., 32120., 30600., 
  68.61, 40.57, 28.04, 10621., 75.93, 2.88106*^6, 227.322, 31.9, 1.307, 
  0.617, 116935.6, "", 176.69, 16.52, 0.8, 26.9, "", 1.2, 80.23, 0.848}, 
 {"QAT", "Asia", "Qatar", "2021-05-15", 212927., 260., 332., 526., 2., 3.429, 
  73905.785, 90.245, 115.235, 182.572, 0.694, 1.19, 0.64, "", "", "", "", "", 
  "", "", "", 2756., 1.967354*^6, 682.858, 0.957, 3740., 1.298, 0.089, 11.3, 
  "people tested", 2.002018*^6, 1.177725*^6, 824293., 25270., 30694., 69.49, 
  40.88, 28.61, 10654., 75.93, 2.88106*^6, 227.322, 31.9, 1.307, 0.617, 
  116935.6, "", 176.69, 16.52, 0.8, 26.9, "", 1.2, 80.23, 0.848}, 
 {"QAT", "Asia", "Qatar", "2021-05-16", 213183., 256., 313., 530., 4., 3.143, 
  73994.641, 88.856, 108.641, 183.96, 1.388, 1.091, 0.68, "", "", "", "", "", 
  "", "", "", 3446., 1.9708*^6, 684.054, 1.196, 3670., 1.274, 0.085, 11.7, 
  "people tested", 2.035475*^6, 1.1907*^6, 844775., 33457., 31748., 70.65, 
  41.33, 29.32, 11020., 75.93, 2.88106*^6, 227.322, 31.9, 1.307, 0.617, 
  116935.6, "", 176.69, 16.52, 0.8, 26.9, "", 1.2, 80.23, 0.848}, 
 {"QAT", "Asia", "Qatar", "2021-05-17", 213485., 302., 299.429, 532., 2., 
  2.857, 74099.463, 104.823, 103.93, 184.654, 0.694, 0.992, 0.73, "", "", "", 
  "", "", "", "", "", 3086., 1.973886*^6, 685.125, 1.071, 3505., 1.217, 
  0.085, 11.7, "people tested", 2.073354*^6, 1.206737*^6, 866617., 37879., 
  32671., 71.96, 41.89, 30.08, 11340., 75.93, 2.88106*^6, 227.322, 31.9, 
  1.307, 0.617, 116935.6, "", 176.69, 16.52, 0.8, 26.9, "", 1.2, 80.23, 
  0.848}, {"QAT", "Asia", "Qatar", "2021-05-18", 213855., 370., 303.286, 
  536., 4., 2.857, 74227.888, 128.425, 105.269, 186.043, 1.388, 0.992, 0.78, 
  "", "", "", "", "", "", "", "", 3313., 1.977199*^6, 686.275, 1.15, 3289., 
  1.142, 0.092, 10.8, "people tested", 2.10998*^6, 1.221996*^6, 887984., 
  36626., 33400., 73.24, 42.41, 30.82, 11593., 75.93, 2.88106*^6, 227.322, 
  31.9, 1.307, 0.617, 116935.6, "", 176.69, 16.52, 0.8, 26.9, "", 1.2, 80.23, 
  0.848}, {"QAT", "Asia", "Qatar", "2021-05-19", 214150., 295., 289.429, 
  538., 2., 2.714, 74330.281, 102.393, 100.459, 186.737, 0.694, 0.942, 0.8, 
  "", "", "", "", "", "", "", "", 4140., 1.981339*^6, 687.712, 1.437, 3337., 
  1.158, 0.087, 11.5, "people tested", 2.150749*^6, 1.240202*^6, 910547., 
  40769., 34155., 74.65, 43.05, 31.6, 11855., 81.48, 2.88106*^6, 227.322, 
  31.9, 1.307, 0.617, 116935.6, "", 176.69, 16.52, 0.8, 26.9, "", 1.2, 80.23, 
  0.848}, {"QAT", "Asia", "Qatar", "2021-05-20", 214463., 313., 291.429, 
  539., 1., 2.429, 74438.922, 108.641, 101.153, 187.084, 0.347, 0.843, 0.85, 
  "", "", "", "", "", "", "", "", 3842., 1.985181*^6, 689.045, 1.334, 3356., 
  1.165, 0.087, 11.5, "people tested", 2.190807*^6, 1.261828*^6, 928979., 
  40058., 35168., 76.04, 43.8, 32.24, 12207., 81.48, 2.88106*^6, 227.322, 
  31.9, 1.307, 0.617, 116935.6, "", 176.69, 16.52, 0.8, 26.9, "", 1.2, 80.23, 
  0.848}, {"QAT", "Asia", "Qatar", "2021-05-21", 214830., 367., 309., 541., 
  2., 2.429, 74566.305, 127.384, 107.252, 187.778, 0.694, 0.843, 0.89, "", 
  "", "", "", "", "", "", "", 3428., 1.988609*^6, 690.235, 1.19, 3430., 
  1.191, 0.09, 11.1, "people tested", 2.233616*^6, 1.288584*^6, 945022., 
  42809., 36695., 77.53, 44.73, 32.8, 12737., 81.48, 2.88106*^6, 227.322, 
  31.9, 1.307, 0.617, 116935.6, "", 176.69, 16.52, 0.8, 26.9, "", 1.2, 80.23, 
  0.848}, {"QAT", "Asia", "Qatar", "2021-05-22", 215160., 330., 319., 543., 
  2., 2.429, 74680.847, 114.541, 110.723, 188.472, 0.694, 0.843, 0.9, "", "", 
  "", "", "", "", "", "", 3119., 1.991728*^6, 691.318, 1.083, 3482., 1.209, 
  0.092, 10.9, "people tested", "", "", "", "", 37344., "", "", "", 12962., 
  81.48, 2.88106*^6, 227.322, 31.9, 1.307, 0.617, 116935.6, "", 176.69, 
  16.52, 0.8, 26.9, "", 1.2, 80.23, 0.848}, {"QAT", "Asia", "Qatar", 
  "2021-05-23", 215443., 283., 322.857, 544., 1., 2., 74779.074, 98.228, 
  112.062, 188.819, 0.347, 0.694, 0.88, "", "", "", "", "", "", "", "", 
  3514., 1.995242*^6, 692.537, 1.22, 3492., 1.212, 0.092, 10.8, 
  "people tested", 2.29324*^6, 1.321233*^6, 972007., "", 36824., 79.6, 45.86, 
  33.74, 12781., 81.48, 2.88106*^6, 227.322, 31.9, 1.307, 0.617, 116935.6, 
  "", 176.69, 16.52, 0.8, 26.9, "", 1.2, 80.23, 0.848}, 
 {"QAT", "Asia", "Qatar", "2021-05-24", 215742., 299., 322.429, 547., 3., 
  2.143, 74882.856, 103.781, 111.913, 189.861, 1.041, 0.744, 0.87, "", "", 
  "", "", "", "", "", "", 3453., 1.998695*^6, 693.736, 1.199, 3544., 1.23, 
  0.091, 11., "people tested", 2.329338*^6, 1.341921*^6, 987417., 36098., 
  36569., 80.85, 46.58, 34.27, 12693., 81.48, 2.88106*^6, 227.322, 31.9, 
  1.307, 0.617, 116935.6, "", 176.69, 16.52, 0.8, 26.9, "", 1.2, 80.23, 
  0.848}, {"QAT", "Asia", "Qatar", "2021-05-25", 216091., 349., 319.429, 
  549., 2., 1.857, 75003.992, 121.136, 110.872, 190.555, 0.694, 0.645, 0.86, 
  "", "", "", "", "", "", "", "", 3252., 2.001947*^6, 694.865, 1.129, 3535., 
  1.227, 0.09, 11.1, "people tested", 2.365647*^6, 1.361511*^6, 1.004136*^6, 
  36309., 36524., 82.11, 47.26, 34.85, 12677., 81.48, 2.88106*^6, 227.322, 
  31.9, 1.307, 0.617, 116935.6, "", 176.69, 16.52, 0.8, 26.9, "", 1.2, 80.23, 
  0.848}, {"QAT", "Asia", "Qatar", "2021-05-26", 216397., 306., 321., 552., 
  3., 2., 75110.202, 106.211, 111.417, 191.596, 1.041, 0.694, 0.83, "", "", 
  "", "", "", "", "", "", 3922., 2.005869*^6, 696.226, 1.361, 3504., 1.216, 
  0.092, 10.9, "people tested", 2.403165*^6, 1.381456*^6, 1.021709*^6, 
  37518., 36059., 83.41, 47.95, 35.46, 12516., 81.48, 2.88106*^6, 227.322, 
  31.9, 1.307, 0.617, 116935.6, "", 176.69, 16.52, 0.8, 26.9, "", 1.2, 80.23, 
  0.848}, {"QAT", "Asia", "Qatar", "2021-05-27", 216683., 286., 317.143, 
  552., 0., 1.857, 75209.472, 99.269, 110.079, 191.596, 0., 0.645, 0.79, "", 
  "", "", "", "", "", "", "", 3847., 2.009716*^6, 697.561, 1.335, 3505., 
  1.217, 0.09, 11.1, "people tested", 2.44093*^6, 1.40072*^6, 1.04021*^6, 
  37765., 35732., 84.72, 48.62, 36.11, 12402., 81.48, 2.88106*^6, 227.322, 
  31.9, 1.307, 0.617, 116935.6, "", 176.69, 16.52, 0.8, 26.9, "", 1.2, 80.23, 
  0.848}, {"QAT", "Asia", "Qatar", "2021-05-28", 216885., 202., 293.571, 
  552., 0., 1.571, 75279.585, 70.113, 101.897, 191.596, 0., 0.545, 0.72, "", 
  "", "", "", "", "", "", "", 3273., 2.012989*^6, 698.697, 1.136, 3483., 
  1.209, 0.084, 11.9, "people tested", 2.475837*^6, 1.42009*^6, 1.055747*^6, 
  34907., 34603., 85.93, 49.29, 36.64, 12011., 62.96, 2.88106*^6, 227.322, 
  31.9, 1.307, 0.617, 116935.6, "", 176.69, 16.52, 0.8, 26.9, "", 1.2, 80.23, 
  0.848}, {"QAT", "Asia", "Qatar", "2021-05-29", 217041., 156., 268.714, 
  554., 2., 1.571, 75333.731, 54.147, 93.269, 192.29, 0.694, 0.545, 0.7, "", 
  "", "", "", "", "", "", "", 3755., 2.016744*^6, 700.001, 1.303, 3574., 
  1.241, 0.075, 13.3, "people tested", 2.491638*^6, 1.430121*^6, 1.061517*^6, 
  15801., 32601., 86.48, 49.64, 36.84, 11316., 62.96, 2.88106*^6, 227.322, 
  31.9, 1.307, 0.617, 116935.6, "", 176.69, 16.52, 0.8, 26.9, "", 1.2, 80.23, 
  0.848}, {"QAT", "Asia", "Qatar", "2021-05-30", 217230., 189., 255.286, 
  554., 0., 1.429, 75399.332, 65.601, 88.608, 192.29, 0., 0.496, 0.72, "", 
  "", "", "", "", "", "", "", 3594., 2.020338*^6, 701.248, 1.247, 3585., 
  1.244, 0.071, 14., "people tested", 2.514585*^6, 1.443882*^6, 1.070703*^6, 
  22947., 31621., 87.28, 50.12, 37.16, 10975., 62.96, 2.88106*^6, 227.322, 
  31.9, 1.307, 0.617, 116935.6, "", 176.69, 16.52, 0.8, 26.9, "", 1.2, 80.23, 
  0.848}, {"QAT", "Asia", "Qatar", "2021-05-31", 217458., 228., 245.143, 
  556., 2., 1.286, 75478.47, 79.138, 85.088, 192.985, 0.694, 0.446, 0.75, "", 
  "", "", "", "", "", "", "", 4268., 2.024606*^6, 702.73, 1.481, 3702., 
  1.285, 0.066, 15.1, "people tested", 2.545193*^6, 1.461871*^6, 1.083322*^6, 
  30608., 30836., 88.34, 50.74, 37.6, 10703., 62.96, 2.88106*^6, 227.322, 
  31.9, 1.307, 0.617, 116935.6, "", 176.69, 16.52, 0.8, 26.9, "", 1.2, 80.23, 
  0.848}, {"QAT", "Asia", "Qatar", "2021-06-01", 217688., 230., 228.143, 
  560., 4., 1.571, 75558.301, 79.832, 79.187, 194.373, 1.388, 0.545, 0.75, 
  "", "", "", "", "", "", "", "", 3603., 2.028209*^6, 703.98, 1.251, 3752., 
  1.302, 0.061, 16.4, "people tested", 2.574692*^6, 1.479717*^6, 1.094975*^6, 
  29499., 29864., 89.37, 51.36, 38.01, 10366., 62.96, 2.88106*^6, 227.322, 
  31.9, 1.307, 0.617, 116935.6, "", 176.69, 16.52, 0.8, 26.9, "", 1.2, 80.23, 
  0.848}, {"QAT", "Asia", "Qatar", "2021-06-02", 217882., 194., 212.143, 
  562., 2., 1.429, 75625.638, 67.336, 73.634, 195.067, 0.694, 0.496, 0.76, 
  "", "", "", "", "", "", "", "", 3976., 2.032185*^6, 705.36, 1.38, 3759., 
  1.305, 0.056, 17.7, "people tested", 2.600344*^6, 1.494265*^6, 1.106079*^6, 
  25652., 28168., 90.26, 51.87, 38.39, 9777., 62.96, 2.88106*^6, 227.322, 
  31.9, 1.307, 0.617, 116935.6, "", 176.69, 16.52, 0.8, 26.9, "", 1.2, 80.23, 
  0.848}, {"QAT", "Asia", "Qatar", "2021-06-03", 218080., 198., 199.571, 
  563., 1., 1.571, 75694.362, 68.725, 69.27, 195.414, 0.347, 0.545, 0.77, "", 
  "", "", "", "", "", "", "", 4414., 2.036599*^6, 706.892, 1.532, 3840., 
  1.333, 0.052, 19.2, "people tested", 2.622285*^6, 1.510561*^6, 1.111724*^6, 
  21941., 25908., 91.02, 52.43, 38.59, 8993., 62.96, 2.88106*^6, 227.322, 
  31.9, 1.307, 0.617, 116935.6, "", 176.69, 16.52, 0.8, 26.9, "", 1.2, 80.23, 
  0.848}, {"QAT", "Asia", "Qatar", "2021-06-04", 218263., 183., 196.857, 
  565., 2., 1.857, 75757.881, 63.518, 68.328, 196.108, 0.694, 0.645, 0.79, 
  "", "", "", "", "", "", "", "", 4385., 2.040984*^6, 708.414, 1.522, 3999., 
  1.388, 0.049, 20.3, "people tested", 2.643573*^6, 1.526103*^6, 1.11747*^6, 
  21288., 23962., 91.76, 52.97, 38.79, 8317., 62.96, 2.88106*^6, 227.322, 
  31.9, 1.307, 0.617, 116935.6, "", 176.69, 16.52, 0.8, 26.9, "", 1.2, 80.23, 
  0.848}, {"QAT", "Asia", "Qatar", "2021-06-05", 218455., 192., 202., 566., 
  1., 1.714, 75824.523, 66.642, 70.113, 196.455, 0.347, 0.595, 0.81, "", "", 
  "", "", "", "", "", "", 3942., 2.044926*^6, 709.783, 1.368, 4026., 1.397, 
  0.05, 19.9, "people tested", 2.656695*^6, 1.531477*^6, 1.125218*^6, 13122., 
  23580., 92.21, 53.16, 39.06, 8184., 62.96, 2.88106*^6, 227.322, 31.9, 
  1.307, 0.617, 116935.6, "", 176.69, 16.52, 0.8, 26.9, "", 1.2, 80.23, 
  0.848}, {"QAT", "Asia", "Qatar", "2021-06-06", 218627., 172., 199.571, 
  569., 3., 2.143, 75884.223, 59.7, 69.27, 197.497, 1.041, 0.744, 0.81, "", 
  "", "", "", "", "", "", "", "", "", "", "", "", "", "", "", "", 
  2.676239*^6, 1.541863*^6, 1.134376*^6, 19544., 23093., 92.89, 53.52, 39.37, 
  8015., 62.96, 2.88106*^6, 227.322, 31.9, 1.307, 0.617, 116935.6, "", 
  176.69, 16.52, 0.8, 26.9, "", 1.2, 80.23, 0.848}, 
 {"QAT", "Asia", "Qatar", "2021-06-07", 218798., 171., 191.429, 569., 0., 
  1.857, 75943.576, 59.353, 66.444, 197.497, 0., 0.645, "", "", "", "", "", 
  "", "", "", "", "", "", "", "", "", "", "", "", "", 2.700942*^6, 
  1.55474*^6, 1.146202*^6, 24703., 22250., 93.75, 53.96, 39.78, 7723., 62.96, 
  2.88106*^6, 227.322, 31.9, 1.307, 0.617, 116935.6, "", 176.69, 16.52, 0.8, 
  26.9, "", 1.2, 80.23, 0.848}, {"ROU", "Europe", "Romania", "2020-02-26", 
  1., 1., "", "", "", "", 0.052, 0.052, "", "", "", "", "", "", "", "", "", 
  "", "", "", "", "", "", "", "", "", "", "", "", "", "", "", "", "", "", "", 
  "", "", "", 16.67, 1.9237682*^7, 85.129, 43., 17.85, 11.69, 23313.199, 5.7, 
  370.946, 9.74, 22.9, 37.1, "", 6.892, 76.05, 0.828}, 
 {"ROU", "Europe", "Romania", "2020-02-27", 1., 0., "", "", "", "", 0.052, 
  0., "", "", "", "", "", "", "", "", "", "", "", "", "", "", "", "", "", "", 
  "", "", "", "", "", "", "", "", "", "", "", "", "", 16.67, 1.9237682*^7, 
  85.129, 43., 17.85, 11.69, 23313.199, 5.7, 370.946, 9.74, 22.9, 37.1, "", 
  6.892, 76.05, 0.828}, {"ROU", "Europe", "Romania", "2020-02-28", 3., 2., 
  "", "", "", "", 0.156, 0.104, "", "", "", "", "", "", "", "", "", "", "", 
  "", "", "", "", "", "", "", "", "", "", "", "", "", "", "", "", "", "", "", 
  "", 16.67, 1.9237682*^7, 85.129, 43., 17.85, 11.69, 23313.199, 5.7, 
  370.946, 9.74, 22.9, 37.1, "", 6.892, 76.05, 0.828}, 
 {"ROU", "Europe", "Romania", "2020-02-29", 3., 0., "", "", "", "", 0.156, 
  0., "", "", "", "", "", "", "", "", "", "", "", "", "", "", "", "", "", "", 
  "", "", "", "", "", "", "", "", "", "", "", "", "", 16.67, 1.9237682*^7, 
  85.129, 43., 17.85, 11.69, 23313.199, 5.7, 370.946, 9.74, 22.9, 37.1, "", 
  6.892, 76.05, 0.828}, {"ROU", "Europe", "Romania", "2020-03-01", 3., 0., 
  "", "", "", "", 0.156, 0., "", "", "", "", "", "", "", "", "", "", "", 
  2.986, 0.155, "", "", "", "", "", "", "", "", "", "", "", "", "", "", "", 
  "", "", "", 16.67, 1.9237682*^7, 85.129, 43., 17.85, 11.69, 23313.199, 5.7, 
  370.946, 9.74, 22.9, 37.1, "", 6.892, 76.05, 0.828}, 
 {"ROU", "Europe", "Romania", "2020-03-02", 3., 0., 0.429, "", "", 0., 0.156, 
  0., 0.022, "", "", 0., "", "", "", "", "", "", "", "", "", "", "", "", "", 
  "", "", "", "", "", "", "", "", "", "", "", "", "", "", 16.67, 
  1.9237682*^7, 85.129, 43., 17.85, 11.69, 23313.199, 5.7, 370.946, 9.74, 
  22.9, 37.1, "", 6.892, 76.05, 0.828}, {"ROU", "Europe", "Romania", 
  "2020-03-03", 3., 0., 0.429, "", "", 0., 0.156, 0., 0.022, "", "", 0., "", 
  "", "", "", "", "", "", "", "", "", "", "", "", "", "", "", "", "", "", "", 
  "", "", "", "", "", "", "", 16.67, 1.9237682*^7, 85.129, 43., 17.85, 11.69, 
  23313.199, 5.7, 370.946, 9.74, 22.9, 37.1, "", 6.892, 76.05, 0.828}, 
 {"ROU", "Europe", "Romania", "2020-03-04", 4., 1., 0.429, "", "", 0., 0.208, 
  0.052, 0.022, "", "", 0., "", "", "", "", "", "", "", "", "", "", "", "", 
  "", "", "", "", "", "", "", "", "", "", "", "", "", "", "", 16.67, 
  1.9237682*^7, 85.129, 43., 17.85, 11.69, 23313.199, 5.7, 370.946, 9.74, 
  22.9, 37.1, "", 6.892, 76.05, 0.828}, {"ROU", "Europe", "Romania", 
  "2020-03-05", 6., 2., 0.714, "", "", 0., 0.312, 0.104, 0.037, "", "", 0., 
  "", "", "", "", "", "", "", "", "", "", "", "", "", "", "", "", "", "", "", 
  "", "", "", "", "", "", "", "", 16.67, 1.9237682*^7, 85.129, 43., 17.85, 
  11.69, 23313.199, 5.7, 370.946, 9.74, 22.9, 37.1, "", 6.892, 76.05, 0.828}, 
 {"ROU", "Europe", "Romania", "2020-03-06", 9., 3., 0.857, "", "", 0., 0.468, 
  0.156, 0.045, "", "", 0., "", "", "", "", "", "", "", "", "", "", "", "", 
  "", "", "", "", "", "", "", "", "", "", "", "", "", "", "", 16.67, 
  1.9237682*^7, 85.129, 43., 17.85, 11.69, 23313.199, 5.7, 370.946, 9.74, 
  22.9, 37.1, "", 6.892, 76.05, 0.828}, {"ROU", "Europe", "Romania", 
  "2020-03-07", 9., 0., 0.857, "", "", 0., 0.468, 0., 0.045, "", "", 0., "", 
  "", "", "", "", "", "", "", "", "", "", "", "", "", "", "", "", "", "", "", 
  "", "", "", "", "", "", "", 16.67, 1.9237682*^7, 85.129, 43., 17.85, 11.69, 
  23313.199, 5.7, 370.946, 9.74, 22.9, 37.1, "", 6.892, 76.05, 0.828}, 
 {"ROU", "Europe", "Romania", "2020-03-08", 15., 6., 1.714, "", "", 0., 0.78, 
  0.312, 0.089, "", "", 0., "", "", "", "", "", "", "", 11.943, 0.621, "", 
  "", "", "", "", "", "", "", "", "", "", "", "", "", "", "", "", "", 30.56, 
  1.9237682*^7, 85.129, 43., 17.85, 11.69, 23313.199, 5.7, 370.946, 9.74, 
  22.9, 37.1, "", 6.892, 76.05, 0.828}, {"ROU", "Europe", "Romania", 
  "2020-03-09", 15., 0., 1.714, "", "", 0., 0.78, 0., 0.089, "", "", 0., "", 
  "", "", "", "", "", "", "", "", "", "", "", "", "", "", "", "", "", "", "", 
  "", "", "", "", "", "", "", 33.33, 1.9237682*^7, 85.129, 43., 17.85, 11.69, 
  23313.199, 5.7, 370.946, 9.74, 22.9, 37.1, "", 6.892, 76.05, 0.828}, 
 {"ROU", "Europe", "Romania", "2020-03-10", 25., 10., 3.143, "", "", 0., 1.3, 
  0.52, 0.163, "", "", 0., "", "", "", "", "", "", "", "", "", "", "", "", 
  "", "", "", "", "", "", "", "", "", "", "", "", "", "", "", 33.33, 
  1.9237682*^7, 85.129, 43., 17.85, 11.69, 23313.199, 5.7, 370.946, 9.74, 
  22.9, 37.1, "", 6.892, 76.05, 0.828}, {"ROU", "Europe", "Romania", 
  "2020-03-11", 45., 20., 5.857, "", "", 0., 2.339, 1.04, 0.304, "", "", 0., 
  "", "", "", "", "", "", "", "", "", "", "", "", "", "", "", "", "", "", "", 
  "", "", "", "", "", "", "", "", 44.44, 1.9237682*^7, 85.129, 43., 17.85, 
  11.69, 23313.199, 5.7, 370.946, 9.74, 22.9, 37.1, "", 6.892, 76.05, 0.828}, 
 {"ROU", "Europe", "Romania", "2020-03-12", 49., 4., 6.143, "", "", 0., 
  2.547, 0.208, 0.319, "", "", 0., "", "", "", "", "", "", "", "", "", "", 
  1921., 0.1, "", "", "", "", "", "tests performed", "", "", "", "", "", "", 
  "", "", "", 58.33, 1.9237682*^7, 85.129, 43., 17.85, 11.69, 23313.199, 5.7, 
  370.946, 9.74, 22.9, 37.1, "", 6.892, 76.05, 0.828}, 
 {"ROU", "Europe", "Romania", "2020-03-13", 89., 40., 11.429, "", "", 0., 
  4.626, 2.079, 0.594, "", "", 0., "", "", "", "", "", "", "", "", "", 624., 
  2545., 0.132, 0.032, "", "", "", "", "tests performed", "", "", "", "", "", 
  "", "", "", "", 58.33, 1.9237682*^7, 85.129, 43., 17.85, 11.69, 23313.199, 
  5.7, 370.946, 9.74, 22.9, 37.1, "", 6.892, 76.05, 0.828}, 
 {"ROU", "Europe", "Romania", "2020-03-14", 123., 34., 16.286, "", "", 0., 
  6.394, 1.767, 0.847, "", "", 0., "", "", "", "", "", "", "", "", "", 384., 
  2929., 0.152, 0.02, "", "", "", "", "tests performed", "", "", "", "", "", 
  "", "", "", "", 58.33, 1.9237682*^7, 85.129, 43., 17.85, 11.69, 23313.199, 
  5.7, 370.946, 9.74, 22.9, 37.1, "", 6.892, 76.05, 0.828}, 
 {"ROU", "Europe", "Romania", "2020-03-15", 131., 8., 16.571, "", "", 0., 
  6.81, 0.416, 0.861, "", "", 0., 1.75, "", "", "", "", "", "", 142.326, 
  7.398, 276., 3205., 0.167, 0.014, "", "", "", "", "tests performed", "", 
  "", "", "", "", "", "", "", "", 58.33, 1.9237682*^7, 85.129, 43., 17.85, 
  11.69, 23313.199, 5.7, 370.946, 9.74, 22.9, 37.1, "", 6.892, 76.05, 0.828}, 
 {"ROU", "Europe", "Romania", "2020-03-16", 158., 27., 20.429, "", "", 0., 
  8.213, 1.403, 1.062, "", "", 0., 1.8, "", "", "", "", "", "", "", "", 503., 
  3708., 0.193, 0.026, "", "", "", "", "tests performed", "", "", "", "", "", 
  "", "", "", "", 58.33, 1.9237682*^7, 85.129, 43., 17.85, 11.69, 23313.199, 
  5.7, 370.946, 9.74, 22.9, 37.1, "", 6.892, 76.05, 0.828}, 
 {"ROU", "Europe", "Romania", "2020-03-17", 184., 26., 22.714, "", "", 0., 
  9.565, 1.352, 1.181, "", "", 0., 1.87, "", "", "", "", "", "", "", "", 
  442., 4150., 0.216, 0.023, "", "", "", "", "tests performed", "", "", "", 
  "", "", "", "", "", "", 58.33, 1.9237682*^7, 85.129, 43., 17.85, 11.69, 
  23313.199, 5.7, 370.946, 9.74, 22.9, 37.1, "", 6.892, 76.05, 0.828}, 
 {"ROU", "Europe", "Romania", "2020-03-18", 260., 76., 30.714, "", "", 0., 
  13.515, 3.951, 1.597, "", "", 0., 1.96, "", "", "", "", "", "", "", "", 
  520., 4670., 0.243, 0.027, "", "", "", "", "tests performed", "", "", "", 
  "", "", "", "", "", "", 58.33, 1.9237682*^7, 85.129, 43., 17.85, 11.69, 
  23313.199, 5.7, 370.946, 9.74, 22.9, 37.1, "", 6.892, 76.05, 0.828}, 
 {"ROU", "Europe", "Romania", "2020-03-19", 277., 17., 32.571, "", "", 0., 
  14.399, 0.884, 1.693, "", "", 0., 1.97, 6., 0.312, "", "", "", "", "", "", 
  303., 4973., 0.259, 0.016, 436., 0.023, 0.075, 13.4, "tests performed", "", 
  "", "", "", "", "", "", "", "", 61.11, 1.9237682*^7, 85.129, 43., 17.85, 
  11.69, 23313.199, 5.7, 370.946, 9.74, 22.9, 37.1, "", 6.892, 76.05, 0.828}, 
 {"ROU", "Europe", "Romania", "2020-03-20", 308., 31., 31.286, "", "", 0., 
  16.01, 1.611, 1.626, "", "", 0., 2.02, 11., 0.572, "", "", "", "", "", "", 
  3311., 8284., 0.431, 0.172, 820., 0.043, 0.038, 26.2, "tests performed", 
  "", "", "", "", "", "", "", "", "", 61.11, 1.9237682*^7, 85.129, 43., 
  17.85, 11.69, 23313.199, 5.7, 370.946, 9.74, 22.9, 37.1, "", 6.892, 76.05, 
  0.828}, {"ROU", "Europe", "Romania", "2020-03-21", 367., 59., 34.857, "", 
  "", 0., 19.077, 3.067, 1.812, "", "", 0., 2.12, 14., 0.728, "", "", "", "", 
  "", "", 631., 8915., 0.463, 0.033, 855., 0.044, 0.041, 24.5, 
  "tests performed", "", "", "", "", "", "", "", "", "", 69.44, 1.9237682*^7, 
  85.129, 43., 17.85, 11.69, 23313.199, 5.7, 370.946, 9.74, 22.9, 37.1, "", 
  6.892, 76.05, 0.828}, {"ROU", "Europe", "Romania", "2020-03-22", 433., 66., 
  43.143, 3., 3., 0.429, 22.508, 3.431, 2.243, 0.156, 0.156, 0.022, 2.22, 
  14., 0.728, "", "", "", "", 383.184, 19.918, 1052., 9967., 0.518, 0.055, 
  966., 0.05, 0.045, 22.4, "tests performed", "", "", "", "", "", "", "", "", 
  "", 75., 1.9237682*^7, 85.129, 43., 17.85, 11.69, 23313.199, 5.7, 370.946, 
  9.74, 22.9, 37.1, "", 6.892, 76.05, 0.828}, {"ROU", "Europe", "Romania", 
  "2020-03-23", 576., 143., 59.714, 7., 4., 1., 29.941, 7.433, 3.104, 0.364, 
  0.208, 0.052, 2.31, 15., 0.78, "", "", "", "", "", "", 1256., 11223., 
  0.583, 0.065, 1074., 0.056, 0.056, 18., "tests performed", "", "", "", "", 
  "", "", "", "", "", 75., 1.9237682*^7, 85.129, 43., 17.85, 11.69, 
  23313.199, 5.7, 370.946, 9.74, 22.9, 37.1, "", 6.892, 76.05, 0.828}, 
 {"ROU", "Europe", "Romania", "2020-03-24", 794., 218., 87.143, 11., 4., 
  1.571, 41.273, 11.332, 4.53, 0.572, 0.208, 0.082, 2.31, 16., 0.832, "", "", 
  "", "", "", "", 1401., 12624., 0.656, 0.073, 1211., 0.063, 0.072, 13.9, 
  "tests performed", "", "", "", "", "", "", "", "", "", 75., 1.9237682*^7, 
  85.129, 43., 17.85, 11.69, 23313.199, 5.7, 370.946, 9.74, 22.9, 37.1, "", 
  6.892, 76.05, 0.828}, {"ROU", "Europe", "Romania", "2020-03-25", 906., 
  112., 92.286, 17., 6., 2.429, 47.095, 5.822, 4.797, 0.884, 0.312, 0.126, 
  2.21, 18., 0.936, "", "", "", "", "", "", 1842., 14466., 0.752, 0.096, 
  1399., 0.073, 0.066, 15.2, "tests performed", "", "", "", "", "", "", "", 
  "", "", 78.7, 1.9237682*^7, 85.129, 43., 17.85, 11.69, 23313.199, 5.7, 
  370.946, 9.74, 22.9, 37.1, "", 6.892, 76.05, 0.828}, 
 {"ROU", "Europe", "Romania", "2020-03-26", 1029., 123., 107.429, 23., 6., 
  3.286, 53.489, 6.394, 5.584, 1.196, 0.312, 0.171, 2.16, 29., 1.507, "", "", 
  "", "", "", "", 1532., 15998., 0.832, 0.08, 1575., 0.082, 0.068, 14.7, 
  "tests performed", "", "", "", "", "", "", "", "", "", 78.7, 1.9237682*^7, 
  85.129, 43., 17.85, 11.69, 23313.199, 5.7, 370.946, 9.74, 22.9, 37.1, "", 
  6.892, 76.05, 0.828}, {"ROU", "Europe", "Romania", "2020-03-27", 1292., 
  263., 140.571, 26., 3., 3.714, 67.16, 13.671, 7.307, 1.352, 0.156, 0.193, 
  2.12, "", "", "", "", "", "", "", "", 1455., 17453., 0.907, 0.076, 1310., 
  0.068, 0.107, 9.3, "tests performed", "", "", "", "", "", "", "", "", "", 
  78.7, 1.9237682*^7, 85.129, 43., 17.85, 11.69, 23313.199, 5.7, 370.946, 
  9.74, 22.9, 37.1, "", 6.892, 76.05, 0.828}, {"ROU", "Europe", "Romania", 
  "2020-03-28", 1452., 160., 155., 37., 11., 5.286, 75.477, 8.317, 8.057, 
  1.923, 0.572, 0.275, 2.04, 34., 1.767, "", "", "", "", "", "", 2210., 
  19663., 1.022, 0.115, 1535., 0.08, 0.101, 9.9, "tests performed", "", "", 
  "", "", "", "", "", "", "", 78.7, 1.9237682*^7, 85.129, 43., 17.85, 11.69, 
  23313.199, 5.7, 370.946, 9.74, 22.9, 37.1, "", 6.892, 76.05, 0.828}, 
 {"ROU", "Europe", "Romania", "2020-03-29", 1815., 363., 197.429, 43., 6., 
  5.714, 94.346, 18.869, 10.263, 2.235, 0.312, 0.297, 1.98, 38., 1.975, "", 
  "", "", "", 1369.511, 71.189, 1797., 21460., 1.116, 0.093, 1642., 0.085, 
  0.12, 8.3, "tests performed", "", "", "", "", "", "", "", "", "", 78.7, 
  1.9237682*^7, 85.129, 43., 17.85, 11.69, 23313.199, 5.7, 370.946, 9.74, 
  22.9, 37.1, "", 6.892, 76.05, 0.828}, {"ROU", "Europe", "Romania", 
  "2020-03-30", 2109., 294., 219., 65., 22., 8.286, 109.629, 15.283, 11.384, 
  3.379, 1.144, 0.431, 1.86, 53., 2.755, "", "", "", "", "", "", 1643., 
  23103., 1.201, 0.085, 1697., 0.088, 0.129, 7.7, "tests performed", "", "", 
  "", "", "", "", "", "", "", 81.48, 1.9237682*^7, 85.129, 43., 17.85, 11.69, 
  23313.199, 5.7, 370.946, 9.74, 22.9, 37.1, "", 6.892, 76.05, 0.828}, 
 {"ROU", "Europe", "Romania", "2020-03-31", 2245., 136., 207.286, 82., 17., 
  10.143, 116.698, 7.069, 10.775, 4.262, 0.884, 0.527, 1.75, 62., 3.223, "", 
  "", "", "", "", "", 1551., 24654., 1.282, 0.081, 1719., 0.089, 0.121, 8.3, 
  "tests performed", "", "", "", "", "", "", "", "", "", 87.04, 1.9237682*^7, 
  85.129, 43., 17.85, 11.69, 23313.199, 5.7, 370.946, 9.74, 22.9, 37.1, "", 
  6.892, 76.05, 0.828}, {"ROU", "Europe", "Romania", "2020-04-01", 2460., 
  215., 222., 92., 10., 10.714, 127.874, 11.176, 11.54, 4.782, 0.52, 0.557, 
  1.69, "", "", "", "", "", "", "", "", 1955., 26609., 1.383, 0.102, 1735., 
  0.09, 0.128, 7.8, "tests performed", "", "", "", "", "", "", "", "", "", 
  87.04, 1.9237682*^7, 85.129, 43., 17.85, 11.69, 23313.199, 5.7, 370.946, 
  9.74, 22.9, 37.1, "", 6.892, 76.05, 0.828}, {"ROU", "Europe", "Romania", 
  "2020-04-02", 2738., 278., 244.143, 115., 23., 13.143, 142.325, 14.451, 
  12.691, 5.978, 1.196, 0.683, 1.67, 78., 4.055, "", "", "", "", "", "", 
  1874., 28483., 1.481, 0.097, 1784., 0.093, 0.137, 7.3, "tests performed", 
  "", "", "", "", "", "", "", "", "", 87.04, 1.9237682*^7, 85.129, 43., 
  17.85, 11.69, 23313.199, 5.7, 370.946, 9.74, 22.9, 37.1, "", 6.892, 76.05, 
  0.828}, {"ROU", "Europe", "Romania", "2020-04-03", 3183., 445., 270.143, 
  133., 18., 15.286, 165.457, 23.132, 14.042, 6.914, 0.936, 0.795, 1.63, 83., 
  4.314, "", "", "", "", "", "", 3174., 31657., 1.646, 0.165, 2029., 0.105, 
  0.133, 7.5, "tests performed", "", "", "", "", "", "", "", "", "", 87.04, 
  1.9237682*^7, 85.129, 43., 17.85, 11.69, 23313.199, 5.7, 370.946, 9.74, 
  22.9, 37.1, "", 6.892, 76.05, 0.828}, {"ROU", "Europe", "Romania", 
  "2020-04-04", 3613., 430., 308.714, 146., 13., 15.571, 187.808, 22.352, 
  16.047, 7.589, 0.676, 0.809, 1.56, "", "", "", "", "", "", "", "", 4435., 
  36092., 1.876, 0.231, 2347., 0.122, 0.132, 7.6, "tests performed", "", "", 
  "", "", "", "", "", "", "", 87.04, 1.9237682*^7, 85.129, 43., 17.85, 11.69, 
  23313.199, 5.7, 370.946, 9.74, 22.9, 37.1, "", 6.892, 76.05, 0.828}, 
 {"ROU", "Europe", "Romania", "2020-04-05", 3864., 251., 292.714, 151., 5., 
  15.429, 200.856, 13.047, 15.216, 7.849, 0.26, 0.802, 1.47, 141., 7.329, "", 
  "", "", "", 2123.936, 110.405, 2531., 38623., 2.008, 0.132, 2452., 0.127, 
  0.119, 8.4, "tests performed", "", "", "", "", "", "", "", "", "", 87.04, 
  1.9237682*^7, 85.129, 43., 17.85, 11.69, 23313.199, 5.7, 370.946, 9.74, 
  22.9, 37.1, "", 6.892, 76.05, 0.828}, {"ROU", "Europe", "Romania", 
  "2020-04-06", 4057., 193., 278.286, 176., 25., 15.857, 210.888, 10.032, 
  14.466, 9.149, 1.3, 0.824, 1.41, 179., 9.305, "", "", "", "", "", "", 
  2364., 40987., 2.131, 0.123, 2555., 0.133, 0.109, 9.2, "tests performed", 
  "", "", "", "", "", "", "", "", "", 87.04, 1.9237682*^7, 85.129, 43., 
  17.85, 11.69, 23313.199, 5.7, 370.946, 9.74, 22.9, 37.1, "", 6.892, 76.05, 
  0.828}, {"ROU", "Europe", "Romania", "2020-04-07", 4417., 360., 310.286, 
  197., 21., 16.429, 229.601, 18.713, 16.129, 10.24, 1.092, 0.854, 1.38, 
  274., 14.243, "", "", "", "", "", "", 2591., 43578., 2.265, 0.135, 2703., 
  0.141, 0.115, 8.7, "tests performed", "", "", "", "", "", "", "", "", "", 
  87.04, 1.9237682*^7, 85.129, 43., 17.85, 11.69, 23313.199, 5.7, 370.946, 
  9.74, 22.9, 37.1, "", 6.892, 76.05, 0.828}, {"ROU", "Europe", "Romania", 
  "2020-04-08", 4761., 344., 328.714, 220., 23., 18.286, 247.483, 17.882, 
  17.087, 11.436, 1.196, 0.951, 1.35, 162., 8.421, "", "", "", "", "", "", 
  3629., 47207., 2.454, 0.189, 2943., 0.153, 0.112, 9., "tests performed", 
  "", "", "", "", "", "", "", "", "", 87.04, 1.9237682*^7, 85.129, 43., 
  17.85, 11.69, 23313.199, 5.7, 370.946, 9.74, 22.9, 37.1, "", 6.892, 76.05, 
  0.828}, {"ROU", "Europe", "Romania", "2020-04-09", 5202., 441., 352., 248., 
  28., 19., 270.407, 22.924, 18.297, 12.891, 1.455, 0.988, 1.32, 178., 9.253, 
  "", "", "", "", "", "", 4595., 51802., 2.693, 0.239, 3331., 0.173, 0.106, 
  9.5, "tests performed", "", "", "", "", "", "", "", "", "", 87.04, 
  1.9237682*^7, 85.129, 43., 17.85, 11.69, 23313.199, 5.7, 370.946, 9.74, 
  22.9, 37.1, "", 6.892, 76.05, 0.828}, {"ROU", "Europe", "Romania", 
  "2020-04-10", 5467., 265., 326.286, 270., 22., 19.571, 284.182, 13.775, 
  16.961, 14.035, 1.144, 1.017, 1.28, 183., 9.513, "", "", "", "", "", "", 
  3628., 55430., 2.881, 0.189, 3396., 0.177, 0.096, 10.4, "tests performed", 
  "", "", "", "", "", "", "", "", "", 87.04, 1.9237682*^7, 85.129, 43., 
  17.85, 11.69, 23313.199, 5.7, 370.946, 9.74, 22.9, 37.1, "", 6.892, 76.05, 
  0.828}, {"ROU", "Europe", "Romania", "2020-04-11", 5990., 523., 339.571, 
  291., 21., 20.714, 311.368, 27.186, 17.651, 15.127, 1.092, 1.077, 1.26, 
  208., 10.812, "", "", "", "", "", "", 3842., 59272., 3.081, 0.2, 3311., 
  0.172, 0.103, 9.8, "tests performed", "", "", "", "", "", "", "", "", "", 
  87.04, 1.9237682*^7, 85.129, 43., 17.85, 11.69, 23313.199, 5.7, 370.946, 
  9.74, 22.9, 37.1, "", 6.892, 76.05, 0.828}, {"ROU", "Europe", "Romania", 
  "2020-04-12", 6300., 310., 348., 316., 25., 23.571, 327.482, 16.114, 
  18.089, 16.426, 1.3, 1.225, 1.21, 204., 10.604, "", "", "", "", 1220.218, 
  63.429, 3056., 62328., 3.24, 0.159, 3386., 0.176, 0.103, 9.7, 
  "tests performed", "", "", "", "", "", "", "", "", "", 87.04, 1.9237682*^7, 
  85.129, 43., 17.85, 11.69, 23313.199, 5.7, 370.946, 9.74, 22.9, 37.1, "", 
  6.892, 76.05, 0.828}, {"ROU", "Europe", "Romania", "2020-04-13", 6633., 
  333., 368., 331., 15., 22.143, 344.792, 17.31, 19.129, 17.206, 0.78, 1.151, 
  1.17, 231., 12.008, "", "", "", "", "", "", 4876., 67204., 3.493, 0.253, 
  3745., 0.195, 0.098, 10.2, "tests performed", "", "", "", "", "", "", "", 
  "", "", 87.04, 1.9237682*^7, 85.129, 43., 17.85, 11.69, 23313.199, 5.7, 
  370.946, 9.74, 22.9, 37.1, "", 6.892, 76.05, 0.828}, 
 {"ROU", "Europe", "Romania", "2020-04-14", 6879., 246., 351.714, 351., 20., 
  22., 357.579, 12.787, 18.283, 18.245, 1.04, 1.144, 1.14, 241., 12.527, "", 
  "", "", "", "", "", 2893., 70097., 3.644, 0.15, 3788., 0.197, 0.093, 10.8, 
  "tests performed", "", "", "", "", "", "", "", "", "", 87.04, 1.9237682*^7, 
  85.129, 43., 17.85, 11.69, 23313.199, 5.7, 370.946, 9.74, 22.9, 37.1, "", 
  6.892, 76.05, 0.828}, {"ROU", "Europe", "Romania", "2020-04-15", 7216., 
  337., 350.714, 372., 21., 21.714, 375.097, 17.518, 18.231, 19.337, 1.092, 
  1.129, 1.12, 245., 12.735, "", "", "", "", "", "", 4730., 74827., 3.89, 
  0.246, 3946., 0.205, 0.089, 11.3, "tests performed", "", "", "", "", "", 
  "", "", "", "", 87.04, 1.9237682*^7, 85.129, 43., 17.85, 11.69, 23313.199, 
  5.7, 370.946, 9.74, 22.9, 37.1, "", 6.892, 76.05, 0.828}, 
 {"ROU", "Europe", "Romania", "2020-04-16", 7707., 491., 357.857, 392., 20., 
  20.571, 400.62, 25.523, 18.602, 20.377, 1.04, 1.069, 1.12, 243., 12.631, 
  "", "", "", "", "", "", 4802., 79629., 4.139, 0.25, 3975., 0.207, 0.09, 
  11.1, "tests performed", "", "", "", "", "", "", "", "", "", 87.04, 
  1.9237682*^7, 85.129, 43., 17.85, 11.69, 23313.199, 5.7, 370.946, 9.74, 
  22.9, 37.1, "", 6.892, 76.05, 0.828}, {"ROU", "Europe", "Romania", 
  "2020-04-17", 8067., 360., 371.429, 411., 19., 20.143, 419.333, 18.713, 
  19.307, 21.364, 0.988, 1.047, 1.09, 258., 13.411, "", "", "", "", "", "", 
  6176., 85805., 4.46, 0.321, 4339., 0.226, 0.086, 11.7, "tests performed", 
  "", "", "", "", "", "", "", "", "", 87.04, 1.9237682*^7, 85.129, 43., 
  17.85, 11.69, 23313.199, 5.7, 370.946, 9.74, 22.9, 37.1, "", 6.892, 76.05, 
  0.828}, {"ROU", "Europe", "Romania", "2020-04-18", 8418., 351., 346.857, 
  421., 10., 18.571, 437.579, 18.245, 18.03, 21.884, 0.52, 0.965, 1.06, 248., 
  12.891, "", "", "", "", "", "", 5186., 90991., 4.73, 0.27, 4531., 0.236, 
  0.077, 13.1, "tests performed", "", "", "", "", "", "", "", "", "", 87.04, 
  1.9237682*^7, 85.129, 43., 17.85, 11.69, 23313.199, 5.7, 370.946, 9.74, 
  22.9, 37.1, "", 6.892, 76.05, 0.828}, {"ROU", "Europe", "Romania", 
  "2020-04-19", 8746., 328., 349.429, 451., 30., 19.286, 454.629, 17.05, 
  18.164, 23.444, 1.559, 1.002, 1.04, 256., 13.307, "", "", "", "", 1081.874, 
  56.237, 2620., 93611., 4.866, 0.136, 4469., 0.232, 0.078, 12.8, 
  "tests performed", "", "", "", "", "", "", "", "", "", 87.04, 1.9237682*^7, 
  85.129, 43., 17.85, 11.69, 23313.199, 5.7, 370.946, 9.74, 22.9, 37.1, "", 
  6.892, 76.05, 0.828}, {"ROU", "Europe", "Romania", "2020-04-20", 8936., 
  190., 329., 478., 27., 21., 464.505, 9.876, 17.102, 24.847, 1.403, 1.092, 
  1.02, 261., 13.567, "", "", "", "", "", "", 4880., 98491., 5.12, 0.254, 
  4470., 0.232, 0.074, 13.6, "tests performed", "", "", "", "", "", "", "", 
  "", "", 87.04, 1.9237682*^7, 85.129, 43., 17.85, 11.69, 23313.199, 5.7, 
  370.946, 9.74, 22.9, 37.1, "", 6.892, 76.05, 0.828}, 
 {"ROU", "Europe", "Romania", "2020-04-21", 9242., 306., 337.571, 498., 20., 
  21., 480.411, 15.906, 17.547, 25.887, 1.04, 1.092, 1.03, 245., 12.735, "", 
  "", "", "", "", "", 3061., 101552., 5.279, 0.159, 4494., 0.234, 0.075, 
  13.3, "tests performed", "", "", "", "", "", "", "", "", "", 87.04, 
  1.9237682*^7, 85.129, 43., 17.85, 11.69, 23313.199, 5.7, 370.946, 9.74, 
  22.9, 37.1, "", 6.892, 76.05, 0.828}, {"ROU", "Europe", "Romania", 
  "2020-04-22", 9710., 468., 356.286, 524., 26., 21.714, 504.739, 24.327, 
  18.52, 27.238, 1.352, 1.129, 1.03, 288., 14.971, "", "", "", "", "", "", 
  4805., 106357., 5.529, 0.25, 4504., 0.234, 0.079, 12.6, "tests performed", 
  "", "", "", "", "", "", "", "", "", 87.04, 1.9237682*^7, 85.129, 43., 
  17.85, 11.69, 23313.199, 5.7, 370.946, 9.74, 22.9, 37.1, "", 6.892, 76.05, 
  0.828}, {"ROU", "Europe", "Romania", "2020-04-23", 10096., 386., 341.286, 
  545., 21., 21.857, 524.803, 20.065, 17.74, 28.33, 1.092, 1.136, 1.02, 236., 
  12.268, "", "", "", "", "", "", 6979., 113336., 5.891, 0.363, 4815., 0.25, 
  0.071, 14.1, "tests performed", "", "", "", "", "", "", "", "", "", 87.04, 
  1.9237682*^7, 85.129, 43., 17.85, 11.69, 23313.199, 5.7, 370.946, 9.74, 
  22.9, 37.1, "", 6.892, 76.05, 0.828}, {"ROU", "Europe", "Romania", 
  "2020-04-24", 10417., 321., 335.714, 567., 22., 22.286, 541.489, 16.686, 
  17.451, 29.473, 1.144, 1.158, 1., 241., 12.527, "", "", "", "", "", "", 
  8266., 121602., 6.321, 0.43, 5114., 0.266, 0.066, 15.2, "tests performed", 
  "", "", "", "", "", "", "", "", "", 87.04, 1.9237682*^7, 85.129, 43., 
  17.85, 11.69, 23313.199, 5.7, 370.946, 9.74, 22.9, 37.1, "", 6.892, 76.05, 
  0.828}, {"ROU", "Europe", "Romania", "2020-04-25", 10635., 218., 316.714, 
  601., 34., 25.714, 552.821, 11.332, 16.463, 31.241, 1.767, 1.337, 0.99, 
  235., 12.216, "", "", "", "", "", "", 5043., 126645., 6.583, 0.262, 5093., 
  0.265, 0.062, 16.1, "tests performed", "", "", "", "", "", "", "", "", "", 
  87.04, 1.9237682*^7, 85.129, 43., 17.85, 11.69, 23313.199, 5.7, 370.946, 
  9.74, 22.9, 37.1, "", 6.892, 76.05, 0.828}, {"ROU", "Europe", "Romania", 
  "2020-04-26", 11036., 401., 327.143, 619., 18., 24., 573.666, 20.845, 
  17.005, 32.176, 0.936, 1.248, 0.99, 236., 12.268, "", "", "", "", 1260.029, 
  65.498, 9873., 136518., 7.096, 0.513, 6130., 0.319, 0.053, 18.7, 
  "tests performed", "", "", "", "", "", "", "", "", "", 87.04, 1.9237682*^7, 
  85.129, 43., 17.85, 11.69, 23313.199, 5.7, 370.946, 9.74, 22.9, 37.1, "", 
  6.892, 76.05, 0.828}, {"ROU", "Europe", "Romania", "2020-04-27", 11339., 
  303., 343.286, 641., 22., 23.286, 589.416, 15.75, 17.844, 33.32, 1.144, 
  1.21, 0.98, 227., 11.8, "", "", "", "", "", "", 7316., 143834., 7.477, 
  0.38, 6478., 0.337, 0.053, 18.9, "tests performed", "", "", "", "", "", "", 
  "", "", "", 87.04, 1.9237682*^7, 85.129, 43., 17.85, 11.69, 23313.199, 5.7, 
  370.946, 9.74, 22.9, 37.1, "", 6.892, 76.05, 0.828}, 
 {"ROU", "Europe", "Romania", "2020-04-28", 11616., 277., 339.143, 663., 22., 
  23.571, 603.815, 14.399, 17.629, 34.464, 1.144, 1.225, 0.97, 243., 12.631, 
  "", "", "", "", "", "", 6475., 150309., 7.813, 0.337, 6965., 0.362, 0.049, 
  20.5, "tests performed", "", "", "", "", "", "", "", "", "", 87.04, 
  1.9237682*^7, 85.129, 43., 17.85, 11.69, 23313.199, 5.7, 370.946, 9.74, 
  22.9, 37.1, "", 6.892, 76.05, 0.828}, {"ROU", "Europe", "Romania", 
  "2020-04-29", 11978., 362., 324., 693., 30., 24.143, 622.632, 18.817, 
  16.842, 36.023, 1.559, 1.255, 0.96, 247., 12.839, "", "", "", "", "", "", 
  16684., 166993., 8.681, 0.867, 8662., 0.45, 0.037, 26.7, "tests performed", 
  "", "", "", "", "", "", "", "", "", 87.04, 1.9237682*^7, 85.129, 43., 
  17.85, 11.69, 23313.199, 5.7, 370.946, 9.74, 22.9, 37.1, "", 6.892, 76.05, 
  0.828}, {"ROU", "Europe", "Romania", "2020-04-30", 12240., 262., 306.286, 
  717., 24., 24.571, 636.251, 13.619, 15.921, 37.271, 1.248, 1.277, 0.95, 
  221., 11.488, "", "", "", "", "", "", 8381., 175374., 9.116, 0.436, 8863., 
  0.461, 0.035, 28.9, "tests performed", "", "", "", "", "", "", "", "", "", 
  87.04, 1.9237682*^7, 85.129, 43., 17.85, 11.69, 23313.199, 5.7, 370.946, 
  9.74, 22.9, 37.1, "", 6.892, 76.05, 0.828}, {"ROU", "Europe", "Romania", 
  "2020-05-01", 12567., 327., 307.143, 744., 27., 25.286, 653.249, 16.998, 
  15.966, 38.674, 1.403, 1.314, 0.96, 249., 12.943, "", "", "", "", "", "", 
  8314., 183688., 9.548, 0.432, 8869., 0.461, 0.035, 28.9, "tests performed", 
  "", "", "", "", "", "", "", "", "", 87.04, 1.9237682*^7, 85.129, 43., 
  17.85, 11.69, 23313.199, 5.7, 370.946, 9.74, 22.9, 37.1, "", 6.892, 76.05, 
  0.828}, {"ROU", "Europe", "Romania", "2020-05-02", 12732., 165., 299.571, 
  771., 27., 24.286, 661.826, 8.577, 15.572, 40.078, 1.403, 1.262, 0.96, 
  265., 13.775, "", "", "", "", "", "", 6852., 190540., 9.905, 0.356, 9128., 
  0.474, 0.033, 30.5, "tests performed", "", "", "", "", "", "", "", "", "", 
  87.04, 1.9237682*^7, 85.129, 43., 17.85, 11.69, 23313.199, 5.7, 370.946, 
  9.74, 22.9, 37.1, "", 6.892, 76.05, 0.828}, {"ROU", "Europe", "Romania", 
  "2020-05-03", 13163., 431., 303.857, 790., 19., 24.429, 684.23, 22.404, 
  15.795, 41.065, 0.988, 1.27, 0.98, 255., 13.255, "", "", "", "", 1020.166, 
  53.03, 4968., 195508., 10.163, 0.258, 8427., 0.438, 0.036, 27.7, 
  "tests performed", "", "", "", "", "", "", "", "", "", 87.04, 1.9237682*^7, 
  85.129, 43., 17.85, 11.69, 23313.199, 5.7, 370.946, 9.74, 22.9, 37.1, "", 
  6.892, 76.05, 0.828}, {"ROU", "Europe", "Romania", "2020-05-04", 13512., 
  349., 310.429, 818., 28., 25.286, 702.372, 18.141, 16.136, 42.521, 1.455, 
  1.314, 0.98, 243., 12.631, "", "", "", "", "", "", 3560., 199068., 10.348, 
  0.185, 7891., 0.41, 0.039, 25.4, "tests performed", "", "", "", "", "", "", 
  "", "", "", 87.04, 1.9237682*^7, 85.129, 43., 17.85, 11.69, 23313.199, 5.7, 
  370.946, 9.74, 22.9, 37.1, "", 6.892, 76.05, 0.828}, 
 {"ROU", "Europe", "Romania", "2020-05-05", 13837., 325., 317.286, 841., 23., 
  25.429, 719.265, 16.894, 16.493, 43.716, 1.196, 1.322, 0.97, 244., 12.683, 
  "", "", "", "", "", "", 6774., 205842., 10.7, 0.352, 7933., 0.412, 0.04, 
  25., "tests performed", "", "", "", "", "", "", "", "", "", 87.04, 
  1.9237682*^7, 85.129, 43., 17.85, 11.69, 23313.199, 5.7, 370.946, 9.74, 
  22.9, 37.1, "", 6.892, 76.05, 0.828}, {"ROU", "Europe", "Romania", 
  "2020-05-06", 14107., 270., 304.143, 864., 23., 24.429, 733.3, 14.035, 
  15.81, 44.912, 1.196, 1.27, 0.95, 244., 12.683, "", "", "", "", "", "", 
  11297., 217139., 11.287, 0.587, 7164., 0.372, 0.042, 23.6, 
  "tests performed", "", "", "", "", "", "", "", "", "", 87.04, 1.9237682*^7, 
  85.129, 43., 17.85, 11.69, 23313.199, 5.7, 370.946, 9.74, 22.9, 37.1, "", 
  6.892, 76.05, 0.828}, {"ROU", "Europe", "Romania", "2020-05-07", 14499., 
  392., 322.714, 888., 24., 24.429, 753.677, 20.377, 16.775, 46.159, 1.248, 
  1.27, 0.94, 234., 12.164, "", "", "", "", "", "", 9474., 226613., 11.78, 
  0.492, 7320., 0.381, 0.044, 22.7, "tests performed", "", "", "", "", "", 
  "", "", "", "", 87.04, 1.9237682*^7, 85.129, 43., 17.85, 11.69, 23313.199, 
  5.7, 370.946, 9.74, 22.9, 37.1, "", 6.892, 76.05, 0.828}, 
 {"ROU", "Europe", "Romania", "2020-05-08", 14811., 312., 320.571, 923., 35., 
  25.571, 769.895, 16.218, 16.664, 47.979, 1.819, 1.329, 0.92, 232., 12.06, 
  "", "", "", "", "", "", 10667., 237280., 12.334, 0.554, 7656., 0.398, 
  0.042, 23.9, "tests performed", "", "", "", "", "", "", "", "", "", 87.04, 
  1.9237682*^7, 85.129, 43., 17.85, 11.69, 23313.199, 5.7, 370.946, 9.74, 
  22.9, 37.1, "", 6.892, 76.05, 0.828}, {"ROU", "Europe", "Romania", 
  "2020-05-09", 15131., 320., 342.714, 939., 16., 24., 786.529, 16.634, 
  17.815, 48.81, 0.832, 1.248, 0.9, 245., 12.735, "", "", "", "", "", "", 
  10776., 248056., 12.894, 0.56, 8217., 0.427, 0.042, 24., "tests performed", 
  "", "", "", "", "", "", "", "", "", 87.04, 1.9237682*^7, 85.129, 43., 
  17.85, 11.69, 23313.199, 5.7, 370.946, 9.74, 22.9, 37.1, "", 6.892, 76.05, 
  0.828}, {"ROU", "Europe", "Romania", "2020-05-10", 15362., 231., 314.143, 
  961., 22., 24.429, 798.537, 12.008, 16.33, 49.954, 1.144, 1.27, 0.87, 242., 
  12.579, "", "", "", "", 638.972, 33.215, 8693., 256749., 13.346, 0.452, 
  8749., 0.455, 0.036, 27.9, "tests performed", "", "", "", "", "", "", "", 
  "", "", 87.04, 1.9237682*^7, 85.129, 43., 17.85, 11.69, 23313.199, 5.7, 
  370.946, 9.74, 22.9, 37.1, "", 6.892, 76.05, 0.828}, 
 {"ROU", "Europe", "Romania", "2020-05-11", 15588., 226., 296.571, 982., 21., 
  23.429, 810.285, 11.748, 15.416, 51.046, 1.092, 1.218, 0.85, 255., 13.255, 
  "", "", "", "", "", "", 5470., 262219., 13.63, 0.284, 9022., 0.469, 0.033, 
  30.4, "tests performed", "", "", "", "", "", "", "", "", "", 78.7, 
  1.9237682*^7, 85.129, 43., 17.85, 11.69, 23313.199, 5.7, 370.946, 9.74, 
  22.9, 37.1, "", 6.892, 76.05, 0.828}, {"ROU", "Europe", "Romania", 
  "2020-05-12", 15778., 190., 277.286, 1002., 20., 23., 820.161, 9.876, 
  14.414, 52.085, 1.04, 1.196, 0.83, 238., 12.372, "", "", "", "", "", "", 
  6964., 269183., 13.992, 0.362, 9049., 0.47, 0.031, 32.6, "tests performed", 
  "", "", "", "", "", "", "", "", "", 78.7, 1.9237682*^7, 85.129, 43., 17.85, 
  11.69, 23313.199, 5.7, 370.946, 9.74, 22.9, 37.1, "", 6.892, 76.05, 0.828}, 
 {"ROU", "Europe", "Romania", "2020-05-13", 16002., 224., 270.714, 1036., 
  34., 24.571, 831.805, 11.644, 14.072, 53.853, 1.767, 1.277, 0.82, "", "", 
  "", "", "", "", "", "", 8621., 277804., 14.441, 0.448, 8666., 0.45, 0.031, 
  32., "tests performed", "", "", "", "", "", "", "", "", "", 78.7, 
  1.9237682*^7, 85.129, 43., 17.85, 11.69, 23313.199, 5.7, 370.946, 9.74, 
  22.9, 37.1, "", 6.892, 76.05, 0.828}, {"ROU", "Europe", "Romania", 
  "2020-05-14", 16247., 245., 249.714, 1053., 17., 23.571, 844.54, 12.735, 
  12.98, 54.736, 0.884, 1.225, 0.81, 225., 11.696, "", "", "", "", "", "", 
  8413., 286217., 14.878, 0.437, 8515., 0.443, 0.029, 34.1, 
  "tests performed", "", "", "", "", "", "", "", "", "", 78.7, 1.9237682*^7, 
  85.129, 43., 17.85, 11.69, 23313.199, 5.7, 370.946, 9.74, 22.9, 37.1, "", 
  6.892, 76.05, 0.828}, {"ROU", "Europe", "Romania", "2020-05-15", 16437., 
  190., 232.286, 1070., 17., 21., 854.417, 9.876, 12.075, 55.62, 0.884, 
  1.092, 0.81, 219., 11.384, "", "", "", "", "", "", 8384., 294601., 15.314, 
  0.436, 8189., 0.426, 0.028, 35.3, "tests performed", "", "", "", "", "", 
  "", "", "", "", 78.7, 1.9237682*^7, 85.129, 43., 17.85, 11.69, 23313.199, 
  5.7, 370.946, 9.74, 22.9, 37.1, "", 6.892, 76.05, 0.828}, 
 {"ROU", "Europe", "Romania", "2020-05-16", 16704., 267., 224.714, 1094., 
  24., 22.143, 868.296, 13.879, 11.681, 56.868, 1.248, 1.151, 0.81, 206., 
  10.708, "", "", "", "", "", "", 9133., 303734., 15.788, 0.475, 7954., 
  0.413, 0.028, 35.4, "tests performed", "", "", "", "", "", "", "", "", "", 
  75., 1.9237682*^7, 85.129, 43., 17.85, 11.69, 23313.199, 5.7, 370.946, 
  9.74, 22.9, 37.1, "", 6.892, 76.05, 0.828}, {"ROU", "Europe", "Romania", 
  "2020-05-17", 16871., 167., 215.571, 1107., 13., 20.857, 876.977, 8.681, 
  11.206, 57.543, 0.676, 1.084, 0.8, 205., 10.656, "", "", "", "", 372.236, 
  19.349, 6673., 310407., 16.135, 0.347, 7665., 0.398, 0.028, 35.6, 
  "tests performed", "", "", "", "", "", "", "", "", "", 75., 1.9237682*^7, 
  85.129, 43., 17.85, 11.69, 23313.199, 5.7, 370.946, 9.74, 22.9, 37.1, "", 
  6.892, 76.05, 0.828}, {"ROU", "Europe", "Romania", "2020-05-18", 17036., 
  165., 206.857, 1120., 13., 19.714, 885.554, 8.577, 10.753, 58.219, 0.676, 
  1.025, 0.8, 193., 10.032, "", "", "", "", "", "", 3214., 313621., 16.302, 
  0.167, 7343., 0.382, 0.028, 35.5, "tests performed", "", "", "", "", "", 
  "", "", "", "", 75., 1.9237682*^7, 85.129, 43., 17.85, 11.69, 23313.199, 
  5.7, 370.946, 9.74, 22.9, 37.1, "", 6.892, 76.05, 0.828}, 
 {"ROU", "Europe", "Romania", "2020-05-19", 17191., 155., 201.857, 1137., 
  17., 19.286, 893.611, 8.057, 10.493, 59.103, 0.884, 1.002, 0.81, 195., 
  10.136, "", "", "", "", "", "", 8453., 322074., 16.742, 0.439, 7556., 
  0.393, 0.027, 37.4, "tests performed", "", "", "", "", "", "", "", "", "", 
  75., 1.9237682*^7, 85.129, 43., 17.85, 11.69, 23313.199, 5.7, 370.946, 
  9.74, 22.9, 37.1, "", 6.892, 76.05, 0.828}, {"ROU", "Europe", "Romania", 
  "2020-05-20", 17387., 196., 197.857, 1147., 10., 15.857, 903.799, 10.188, 
  10.285, 59.623, 0.52, 0.824, 0.81, 198., 10.292, "", "", "", "", "", "", 
  10413., 332487., 17.283, 0.541, 7812., 0.406, 0.025, 39.5, 
  "tests performed", "", "", "", "", "", "", "", "", "", 75., 1.9237682*^7, 
  85.129, 43., 17.85, 11.69, 23313.199, 5.7, 370.946, 9.74, 22.9, 37.1, "", 
  6.892, 76.05, 0.828}, {"ROU", "Europe", "Romania", "2020-05-21", 17585., 
  198., 191.143, 1156., 9., 14.714, 914.091, 10.292, 9.936, 60.09, 0.468, 
  0.765, 0.81, "", "", "", "", "", "", "", "", 9979., 342466., 17.802, 0.519, 
  8036., 0.418, 0.024, 42., "tests performed", "", "", "", "", "", "", "", 
  "", "", 75., 1.9237682*^7, 85.129, 43., 17.85, 11.69, 23313.199, 5.7, 
  370.946, 9.74, 22.9, 37.1, "", 6.892, 76.05, 0.828}, 
 {"ROU", "Europe", "Romania", "2020-05-22", 17712., 127., 182.143, 1166., 
  10., 13.714, 920.693, 6.602, 9.468, 60.61, 0.52, 0.713, 0.82, 200., 10.396, 
  "", "", "", "", "", "", 10181., 352647., 18.331, 0.529, 8292., 0.431, 
  0.022, 45.5, "tests performed", "", "", "", "", "", "", "", "", "", 75., 
  1.9237682*^7, 85.129, 43., 17.85, 11.69, 23313.199, 5.7, 370.946, 9.74, 
  22.9, 37.1, "", 6.892, 76.05, 0.828}, {"ROU", "Europe", "Romania", 
  "2020-05-23", 17857., 145., 164.714, 1176., 10., 11.714, 928.23, 7.537, 
  8.562, 61.13, 0.52, 0.609, 0.84, 196., 10.188, "", "", "", "", "", "", 
  8919., 361566., 18.795, 0.464, 8262., 0.429, 0.02, 50.2, "tests performed", 
  "", "", "", "", "", "", "", "", "", 75., 1.9237682*^7, 85.129, 43., 17.85, 
  11.69, 23313.199, 5.7, 370.946, 9.74, 22.9, 37.1, "", 6.892, 76.05, 0.828}, 
 {"ROU", "Europe", "Romania", "2020-05-24", 18070., 213., 171.286, 1185., 9., 
  11.143, 939.302, 11.072, 8.904, 61.598, 0.468, 0.579, 0.87, 188., 9.772, 
  "", "", "", "", "", "", 6916., 368482., 19.154, 0.36, 8296., 0.431, 0.021, 
  48.4, "tests performed", "", "", "", "", "", "", "", "", "", 75., 
  1.9237682*^7, 85.129, 43., 17.85, 11.69, 23313.199, 5.7, 370.946, 9.74, 
  22.9, 37.1, "", 6.892, 76.05, 0.828}, {"ROU", "Europe", "Romania", 
  "2020-05-25", 18283., 213., 178.143, 1205., 20., 12.143, 950.374, 11.072, 
  9.26, 62.637, 1.04, 0.631, 0.89, 177., 9.201, "", "", "", "", "", "", 
  8709., 377191., 19.607, 0.453, 9081., 0.472, 0.02, 51., "tests performed", 
  "", "", "", "", "", "", "", "", "", 75., 1.9237682*^7, 85.129, 43., 17.85, 
  11.69, 23313.199, 5.7, 370.946, 9.74, 22.9, 37.1, "", 6.892, 76.05, 0.828}, 
 {"ROU", "Europe", "Romania", "2020-05-26", 18429., 146., 176.857, 1216., 
  11., 11.286, 957.964, 7.589, 9.193, 63.209, 0.572, 0.587, 0.89, 181., 
  9.409, "", "", "", "", "", "", 8537., 385728., 20.051, 0.444, 9093., 0.473, 
  0.019, 51.4, "tests performed", "", "", "", "", "", "", "", "", "", 75., 
  1.9237682*^7, 85.129, 43., 17.85, 11.69, 23313.199, 5.7, 370.946, 9.74, 
  22.9, 37.1, "", 6.892, 76.05, 0.828}, {"ROU", "Europe", "Romania", 
  "2020-05-27", 18594., 165., 172.429, 1227., 11., 11.429, 966.541, 8.577, 
  8.963, 63.781, 0.572, 0.594, 0.89, "", "", "", "", "", "", "", "", 11835., 
  397563., 20.666, 0.615, 9297., 0.483, 0.019, 53.9, "tests performed", "", 
  "", "", "", "", "", "", "", "", 75., 1.9237682*^7, 85.129, 43., 17.85, 
  11.69, 23313.199, 5.7, 370.946, 9.74, 22.9, 37.1, "", 6.892, 76.05, 0.828}, 
 {"ROU", "Europe", "Romania", "2020-05-28", 18791., 197., 172.286, 1235., 8., 
  11.286, 976.781, 10.24, 8.956, 64.197, 0.416, 0.587, 0.89, 182., 9.461, "", 
  "", "", "", "", "", 12437., 410000., 21.312, 0.646, 9648., 0.502, 0.018, 
  56., "tests performed", "", "", "", "", "", "", "", "", "", 75., 
  1.9237682*^7, 85.129, 43., 17.85, 11.69, 23313.199, 5.7, 370.946, 9.74, 
  22.9, 37.1, "", 6.892, 76.05, 0.828}, {"ROU", "Europe", "Romania", 
  "2020-05-29", 18982., 191., 181.429, 1248., 13., 11.714, 986.709, 9.928, 
  9.431, 64.873, 0.676, 0.609, 0.9, 182., 9.461, "", "", "", "", "", "", 
  11451., 421451., 21.908, 0.595, 9829., 0.511, 0.018, 54.2, 
  "tests performed", "", "", "", "", "", "", "", "", "", 75., 1.9237682*^7, 
  85.129, 43., 17.85, 11.69, 23313.199, 5.7, 370.946, 9.74, 22.9, 37.1, "", 
  6.892, 76.05, 0.828}, {"ROU", "Europe", "Romania", "2020-05-30", 19133., 
  151., 182.286, 1259., 11., 11.857, 994.558, 7.849, 9.475, 65.444, 0.572, 
  0.616, 0.9, 160., 8.317, "", "", "", "", "", "", 4368., 425819., 22.135, 
  0.227, 9179., 0.477, 0.02, 50.4, "tests performed", "", "", "", "", "", "", 
  "", "", "", 75., 1.9237682*^7, 85.129, 43., 17.85, 11.69, 23313.199, 5.7, 
  370.946, 9.74, 22.9, 37.1, "", 6.892, 76.05, 0.828}, 
 {"ROU", "Europe", "Romania", "2020-05-31", 19257., 124., 169.571, 1266., 7., 
  11.571, 1001.004, 6.446, 8.815, 65.808, 0.364, 0.601, 0.91, 160., 8.317, 
  "", "", "", "", "", "", 13378., 439197., 22.83, 0.695, 10102., 0.525, 
  0.017, 59.6, "tests performed", "", "", "", "", "", "", "", "", "", 75., 
  1.9237682*^7, 85.129, 43., 17.85, 11.69, 23313.199, 5.7, 370.946, 9.74, 
  22.9, 37.1, "", 6.892, 76.05, 0.828}, {"ROU", "Europe", "Romania", 
  "2020-06-01", 19398., 141., 159.286, 1276., 10., 10.143, 1008.334, 7.329, 
  8.28, 66.328, 0.52, 0.527, 0.93, 159., 8.265, "", "", "", "", "", "", 
  4055., 443252., 23.041, 0.211, 9437., 0.491, 0.017, 59.2, 
  "tests performed", "", "", "", "", "", "", "", "", "", 57.41, 1.9237682*^7, 
  85.129, 43., 17.85, 11.69, 23313.199, 5.7, 370.946, 9.74, 22.9, 37.1, "", 
  6.892, 76.05, 0.828}, {"ROU", "Europe", "Romania", "2020-06-02", 19517., 
  119., 155.429, 1288., 12., 10.286, 1014.519, 6.186, 8.079, 66.952, 0.624, 
  0.535, 0.95, 166., 8.629, "", "", "", "", "", "", "", "", "", "", 9372., 
  0.487, 0.017, 60.3, "tests performed", "", "", "", "", "", "", "", "", "", 
  53.7, 1.9237682*^7, 85.129, 43., 17.85, 11.69, 23313.199, 5.7, 370.946, 
  9.74, 22.9, 37.1, "", 6.892, 76.05, 0.828}, {"ROU", "Europe", "Romania", 
  "2020-06-03", 19669., 152., 153.571, 1296., 8., 9.857, 1022.42, 7.901, 
  7.983, 67.368, 0.416, 0.512, 0.98, 162., 8.421, "", "", "", "", "", "", "", 
  459405., 23.88, "", 8835., 0.459, 0.017, 57.5, "tests performed", "", "", 
  "", "", "", "", "", "", "", 53.7, 1.9237682*^7, 85.129, 43., 17.85, 11.69, 
  23313.199, 5.7, 370.946, 9.74, 22.9, 37.1, "", 6.892, 76.05, 0.828}, 
 {"ROU", "Europe", "Romania", "2020-06-04", 19907., 238., 159.429, 1305., 9., 
  10., 1034.792, 12.372, 8.287, 67.836, 0.468, 0.52, 1.01, "", "", "", "", 
  "", "", "", "", 13445., 472850., 24.579, 0.699, 8979., 0.467, 0.018, 56.3, 
  "tests performed", "", "", "", "", "", "", "", "", "", 53.7, 1.9237682*^7, 
  85.129, 43., 17.85, 11.69, 23313.199, 5.7, 370.946, 9.74, 22.9, 37.1, "", 
  6.892, 76.05, 0.828}, {"ROU", "Europe", "Romania", "2020-06-05", 20103., 
  196., 160.143, 1316., 11., 9.714, 1044.98, 10.188, 8.324, 68.407, 0.572, 
  0.505, 1.03, 152., 7.901, "", "", "", "", "", "", 11932., 484782., 25.2, 
  0.62, 9047., 0.47, 0.018, 56.5, "tests performed", "", "", "", "", "", "", 
  "", "", "", 53.7, 1.9237682*^7, 85.129, 43., 17.85, 11.69, 23313.199, 5.7, 
  370.946, 9.74, 22.9, 37.1, "", 6.892, 76.05, 0.828}, 
 {"ROU", "Europe", "Romania", "2020-06-06", 20290., 187., 165.286, 1322., 6., 
  9., 1054.701, 9.721, 8.592, 68.719, 0.312, 0.468, 1.04, 153., 7.953, "", 
  "", "", "", "", "", 11626., 496408., 25.804, 0.604, 10084., 0.524, 0.016, 
  61., "tests performed", "", "", "", "", "", "", "", "", "", 53.7, 
  1.9237682*^7, 85.129, 43., 17.85, 11.69, 23313.199, 5.7, 370.946, 9.74, 
  22.9, 37.1, "", 6.892, 76.05, 0.828}, {"ROU", "Europe", "Romania", 
  "2020-06-07", 20479., 189., 174.571, 1333., 11., 9.571, 1064.525, 9.824, 
  9.074, 69.291, 0.572, 0.498, 1.06, 144., 7.485, "", "", "", "", "", "", 
  6792., 503200., 26.157, 0.353, 9143., 0.475, 0.019, 52.4, 
  "tests performed", "", "", "", "", "", "", "", "", "", 53.7, 1.9237682*^7, 
  85.129, 43., 17.85, 11.69, 23313.199, 5.7, 370.946, 9.74, 22.9, 37.1, "", 
  6.892, 76.05, 0.828}, {"ROU", "Europe", "Romania", "2020-06-08", 20604., 
  125., 172.286, 1339., 6., 9., 1071.023, 6.498, 8.956, 69.603, 0.312, 0.468, 
  1.07, 146., 7.589, "", "", "", "", "", "", 2915., 506115., 26.309, 0.152, 
  8980., 0.467, 0.019, 52.1, "tests performed", "", "", "", "", "", "", "", 
  "", "", 53.7, 1.9237682*^7, 85.129, 43., 17.85, 11.69, 23313.199, 5.7, 
  370.946, 9.74, 22.9, 37.1, "", 6.892, 76.05, 0.828}, 
 {"ROU", "Europe", "Romania", "2020-06-09", 20749., 145., 176., 1354., 15., 
  9.429, 1078.56, 7.537, 9.149, 70.383, 0.78, 0.49, 1.09, "", "", "", "", "", 
  "", "", "", 5180., 511295., 26.578, 0.269, 8567., 0.445, 0.021, 48.7, 
  "tests performed", "", "", "", "", "", "", "", "", "", 53.7, 1.9237682*^7, 
  85.129, 43., 17.85, 11.69, 23313.199, 5.7, 370.946, 9.74, 22.9, 37.1, "", 
  6.892, 76.05, 0.828}, {"ROU", "Europe", "Romania", "2020-06-10", 20945., 
  196., 182.286, 1360., 6., 9.143, 1088.749, 10.188, 9.475, 70.695, 0.312, 
  0.475, 1.12, 150., 7.797, "", "", "", "", "", "", 9269., 520564., 27.06, 
  0.482, 8737., 0.454, 0.021, 47.9, "tests performed", "", "", "", "", "", 
  "", "", "", "", 53.7, 1.9237682*^7, 85.129, 43., 17.85, 11.69, 23313.199, 
  5.7, 370.946, 9.74, 22.9, 37.1, "", 6.892, 76.05, 0.828}, 
 {"ROU", "Europe", "Romania", "2020-06-11", 21182., 237., 182.143, 1369., 9., 
  9.143, 1101.068, 12.32, 9.468, 71.162, 0.468, 0.475, 1.15, 153., 7.953, "", 
  "", "", "", "", "", 11055., 531619., 27.634, 0.575, 8396., 0.436, 0.022, 
  46.1, "tests performed", "", "", "", "", "", "", "", "", "", 53.7, 
  1.9237682*^7, 85.129, 43., 17.85, 11.69, 23313.199, 5.7, 370.946, 9.74, 
  22.9, 37.1, "", 6.892, 76.05, 0.828}, {"ROU", "Europe", "Romania", 
  "2020-06-12", 21404., 222., 185.857, 1380., 11., 9.143, 1112.608, 11.54, 
  9.661, 71.734, 0.572, 0.475, 1.18, 171., 8.889, "", "", "", "", "", "", "", 
  "", "", "", 8195., 0.426, 0.023, 44.1, "tests performed", "", "", "", "", 
  "", "", "", "", "", 53.7, 1.9237682*^7, 85.129, 43., 17.85, 11.69, 
  23313.199, 5.7, 370.946, 9.74, 22.9, 37.1, "", 6.892, 76.05, 0.828}, 
 {"ROU", "Europe", "Romania", "2020-06-13", 21679., 275., 198.429, 1394., 
  14., 10.286, 1126.903, 14.295, 10.315, 72.462, 0.728, 0.535, 1.22, 171., 
  8.889, "", "", "", "", "", "", "", 552670., 28.729, "", 8037., 0.418, 
  0.025, 40.5, "tests performed", "", "", "", "", "", "", "", "", "", 53.7, 
  1.9237682*^7, 85.129, 43., 17.85, 11.69, 23313.199, 5.7, 370.946, 9.74, 
  22.9, 37.1, "", 6.892, 76.05, 0.828}, {"ROU", "Europe", "Romania", 
  "2020-06-14", 21999., 320., 217.143, 1410., 16., 11., 1143.537, 16.634, 
  11.287, 73.294, 0.832, 0.572, 1.23, 165., 8.577, "", "", "", "", "", "", 
  7926., 560596., 29.141, 0.412, 8199., 0.426, 0.026, 37.8, 
  "tests performed", "", "", "", "", "", "", "", "", "", 53.7, 1.9237682*^7, 
  85.129, 43., 17.85, 11.69, 23313.199, 5.7, 370.946, 9.74, 22.9, 37.1, "", 
  6.892, 76.05, 0.828}, {"ROU", "Europe", "Romania", "2020-06-15", 22165., 
  166., 223., 1427., 17., 12.571, 1152.166, 8.629, 11.592, 74.177, 0.884, 
  0.653, 1.23, 175., 9.097, "", "", "", "", "", "", 3682., 564278., 29.332, 
  0.191, 8309., 0.432, 0.027, 37.3, "tests performed", "", "", "", "", "", 
  "", "", "", "", 50.93, 1.9237682*^7, 85.129, 43., 17.85, 11.69, 23313.199, 
  5.7, 370.946, 9.74, 22.9, 37.1, "", 6.892, 76.05, 0.828}, 
 {"ROU", "Europe", "Romania", "2020-06-16", 22415., 250., 238., 1437., 10., 
  11.857, 1165.161, 12.995, 12.372, 74.697, 0.52, 0.616, 1.24, 173., 8.993, 
  "", "", "", "", "", "", 9360., 573638., 29.818, 0.487, 8906., 0.463, 0.027, 
  37.4, "tests performed", "", "", "", "", "", "", "", "", "", 50.93, 
  1.9237682*^7, 85.129, 43., 17.85, 11.69, 23313.199, 5.7, 370.946, 9.74, 
  22.9, 37.1, "", 6.892, 76.05, 0.828}, {"ROU", "Europe", "Romania", 
  "2020-06-17", 22760., 345., 259.286, 1451., 14., 13., 1183.095, 17.934, 
  13.478, 75.425, 0.728, 0.676, 1.24, 161., 8.369, "", "", "", "", "", "", 
  11715., 585353., 30.427, 0.609, 9256., 0.481, 0.028, 35.7, 
  "tests performed", "", "", "", "", "", "", "", "", "", 41.67, 1.9237682*^7, 
  85.129, 43., 17.85, 11.69, 23313.199, 5.7, 370.946, 9.74, 22.9, 37.1, "", 
  6.892, 76.05, 0.828}, {"ROU", "Europe", "Romania", "2020-06-18", 23080., 
  320., 271.143, 1473., 22., 14.857, 1199.729, 16.634, 14.094, 76.568, 1.144, 
  0.772, 1.23, 178., 9.253, "", "", "", "", "", "", 12343., 597696., 31.069, 
  0.642, 9440., 0.491, 0.029, 34.8, "tests performed", "", "", "", "", "", 
  "", "", "", "", 41.67, 1.9237682*^7, 85.129, 43., 17.85, 11.69, 23313.199, 
  5.7, 370.946, 9.74, 22.9, 37.1, "", 6.892, 76.05, 0.828}, 
 {"ROU", "Europe", "Romania", "2020-06-19", 23400., 320., 285.143, 1484., 
  11., 14.857, 1216.363, 16.634, 14.822, 77.14, 0.572, 0.772, 1.22, 184., 
  9.565, "", "", "", "", "", "", 11075., 608771., 31.645, 0.576, 9518., 
  0.495, 0.03, 33.4, "tests performed", "", "", "", "", "", "", "", "", "", 
  41.67, 1.9237682*^7, 85.129, 43., 17.85, 11.69, 23313.199, 5.7, 370.946, 
  9.74, 22.9, 37.1, "", 6.892, 76.05, 0.828}, {"ROU", "Europe", "Romania", 
  "2020-06-20", 23730., 330., 293., 1500., 16., 15.143, 1233.517, 17.154, 
  15.231, 77.972, 0.832, 0.787, 1.21, 190., 9.876, "", "", "", "", "", "", 
  11226., 619997., 32.228, 0.584, 9618., 0.5, 0.03, 32.8, "tests performed", 
  "", "", "", "", "", "", "", "", "", 41.67, 1.9237682*^7, 85.129, 43., 
  17.85, 11.69, 23313.199, 5.7, 370.946, 9.74, 22.9, 37.1, "", 6.892, 76.05, 
  0.828}, {"ROU", "Europe", "Romania", "2020-06-21", 24045., 315., 292.286, 
  1512., 12., 14.571, 1249.891, 16.374, 15.193, 78.596, 0.624, 0.757, 1.2, 
  195., 10.136, "", "", "", "", "", "", 6333., 626330., 32.557, 0.329, 9391., 
  0.488, 0.031, 32.1, "tests performed", "", "", "", "", "", "", "", "", "", 
  41.67, 1.9237682*^7, 85.129, 43., 17.85, 11.69, 23313.199, 5.7, 370.946, 
  9.74, 22.9, 37.1, "", 6.892, 76.05, 0.828}, {"ROU", "Europe", "Romania", 
  "2020-06-22", 24291., 246., 303.714, 1523., 11., 13.714, 1262.678, 12.787, 
  15.787, 79.168, 0.572, 0.713, 1.19, 195., 10.136, "", "", "", "", "", "", 
  4044., 630374., 32.768, 0.21, 9442., 0.491, 0.032, 31.1, "tests performed", 
  "", "", "", "", "", "", "", "", "", 41.67, 1.9237682*^7, 85.129, 43., 
  17.85, 11.69, 23313.199, 5.7, 370.946, 9.74, 22.9, 37.1, "", 6.892, 76.05, 
  0.828}, {"ROU", "Europe", "Romania", "2020-06-23", 24505., 214., 298.571, 
  1539., 16., 14.571, 1273.802, 11.124, 15.52, 79.999, 0.832, 0.757, 1.18, 
  200., 10.396, "", "", "", "", "", "", 8948., 639322., 33.233, 0.465, 9383., 
  0.488, 0.032, 31.4, "tests performed", "", "", "", "", "", "", "", "", "", 
  41.67, 1.9237682*^7, 85.129, 43., 17.85, 11.69, 23313.199, 5.7, 370.946, 
  9.74, 22.9, 37.1, "", 6.892, 76.05, 0.828}, {"ROU", "Europe", "Romania", 
  "2020-06-24", 24826., 321., 295.143, 1555., 16., 14.857, 1290.488, 16.686, 
  15.342, 80.831, 0.832, 0.772, 1.18, 186., 9.669, "", "", "", "", "", "", 
  "", "", "", "", 9441., 0.491, 0.031, 32., "tests performed", "", "", "", 
  "", "", "", "", "", "", 41.67, 1.9237682*^7, 85.129, 43., 17.85, 11.69, 
  23313.199, 5.7, 370.946, 9.74, 22.9, 37.1, "", 6.892, 76.05, 0.828}, 
 {"ROU", "Europe", "Romania", "2020-06-25", 25286., 460., 315.143, 1565., 
  10., 13.143, 1314.4, 23.911, 16.382, 81.351, 0.52, 0.683, 1.19, 199., 
  10.344, "", "", "", "", "", "", "", 663558., 34.493, "", 9409., 0.489, 
  0.033, 29.9, "tests performed", "", "", "", "", "", "", "", "", "", 41.67, 
  1.9237682*^7, 85.129, 43., 17.85, 11.69, 23313.199, 5.7, 370.946, 9.74, 
  22.9, 37.1, "", 6.892, 76.05, 0.828}, {"ROU", "Europe", "Romania", 
  "2020-06-26", 25697., 411., 328.143, 1579., 14., 13.571, 1335.764, 21.364, 
  17.057, 82.078, 0.728, 0.705, 1.18, 186., 9.669, "", "", "", "", "", "", 
  11824., 675382., 35.107, 0.615, 9516., 0.495, 0.034, 29., 
  "tests performed", "", "", "", "", "", "", "", "", "", 41.67, 1.9237682*^7, 
  85.129, 43., 17.85, 11.69, 23313.199, 5.7, 370.946, 9.74, 22.9, 37.1, "", 
  6.892, 76.05, 0.828}, {"ROU", "Europe", "Romania", "2020-06-27", 26022., 
  325., 327.429, 1589., 10., 12.714, 1352.658, 16.894, 17.02, 82.598, 0.52, 
  0.661, 1.17, 199., 10.344, "", "", "", "", "", "", 1877., 677259., 35.205, 
  0.098, 8180., 0.425, 0.04, 25., "tests performed", "", "", "", "", "", "", 
  "", "", "", 41.67, 1.9237682*^7, 85.129, 43., 17.85, 11.69, 23313.199, 5.7, 
  370.946, 9.74, 22.9, 37.1, "", 6.892, 76.05, 0.828}, 
 {"ROU", "Europe", "Romania", "2020-06-28", 26313., 291., 324., 1612., 23., 
  14.286, 1367.784, 15.127, 16.842, 83.794, 1.196, 0.743, 1.16, 217., 11.28, 
  "", "", "", "", "", "", 17650., 694909., 36.122, 0.917, 9797., 0.509, 
  0.033, 30.2, "tests performed", "", "", "", "", "", "", "", "", "", 41.67, 
  1.9237682*^7, 85.129, 43., 17.85, 11.69, 23313.199, 5.7, 370.946, 9.74, 
  22.9, 37.1, "", 6.892, 76.05, 0.828}, {"ROU", "Europe", "Romania", 
  "2020-06-29", 26582., 269., 327.286, 1634., 22., 15.857, 1381.767, 13.983, 
  17.013, 84.937, 1.144, 0.824, 1.17, "", "", "", "", "", "", "", "", 4779., 
  699688., 36.371, 0.248, 9902., 0.515, 0.033, 30.3, "tests performed", "", 
  "", "", "", "", "", "", "", "", 41.67, 1.9237682*^7, 85.129, 43., 17.85, 
  11.69, 23313.199, 5.7, 370.946, 9.74, 22.9, 37.1, "", 6.892, 76.05, 0.828}, 
 {"ROU", "Europe", "Romania", "2020-06-30", 26970., 388., 352.143, 1651., 
  17., 16., 1401.936, 20.169, 18.305, 85.821, 0.884, 0.832, 1.17, 205., 
  10.656, "", "", "", "", "", "", 10424., 710112., 36.913, 0.542, 10113., 
  0.526, 0.035, 28.7, "tests performed", "", "", "", "", "", "", "", "", "", 
  41.67, 1.9237682*^7, 85.129, 43., 17.85, 11.69, 23313.199, 5.7, 370.946, 
  9.74, 22.9, 37.1, "", 6.892, 76.05, 0.828}, {"ROU", "Europe", "Romania", 
  "2020-07-01", 27296., 326., 352.857, 1667., 16., 16., 1418.882, 16.946, 
  18.342, 86.653, 0.832, 0.832, 1.17, 222., 11.54, "", "", "", "", "", "", 
  12585., 722697., 37.567, 0.654, 10180., 0.529, 0.035, 28.9, 
  "tests performed", "", "", "", "", "", "", "", "", "", 41.67, 1.9237682*^7, 
  85.129, 43., 17.85, 11.69, 23313.199, 5.7, 370.946, 9.74, 22.9, 37.1, "", 
  6.892, 76.05, 0.828}, {"ROU", "Europe", "Romania", "2020-07-02", 27746., 
  450., 351.429, 1687., 20., 17.429, 1442.274, 23.392, 18.268, 87.692, 1.04, 
  0.906, 1.17, 237., 12.32, "", "", "", "", "", "", 12524., 735221., 38.218, 
  0.651, 10238., 0.532, 0.034, 29.1, "tests performed", "", "", "", "", "", 
  "", "", "", "", 41.67, 1.9237682*^7, 85.129, 43., 17.85, 11.69, 23313.199, 
  5.7, 370.946, 9.74, 22.9, 37.1, "", 6.892, 76.05, 0.828}, 
 {"ROU", "Europe", "Romania", "2020-07-03", 28166., 420., 352.714, 1708., 
  21., 18.429, 1464.106, 21.832, 18.335, 88.784, 1.092, 0.958, 1.18, 224., 
  11.644, "", "", "", "", "", "", 12371., 747592., 38.861, 0.643, 10316., 
  0.536, 0.034, 29.2, "tests performed", "", "", "", "", "", "", "", "", "", 
  41.67, 1.9237682*^7, 85.129, 43., 17.85, 11.69, 23313.199, 5.7, 370.946, 
  9.74, 22.9, 37.1, "", 6.892, 76.05, 0.828}, {"ROU", "Europe", "Romania", 
  "2020-07-04", 28582., 416., 365.714, 1731., 23., 20.286, 1485.73, 21.624, 
  19.01, 89.98, 1.196, 1.054, 1.19, 223., 11.592, "", "", "", "", "", "", 
  11445., 759037., 39.456, 0.595, 11683., 0.607, 0.031, 31.9, 
  "tests performed", "", "", "", "", "", "", "", "", "", 41.67, 1.9237682*^7, 
  85.129, 43., 17.85, 11.69, 23313.199, 5.7, 370.946, 9.74, 22.9, 37.1, "", 
  6.892, 76.05, 0.828}, {"ROU", "Europe", "Romania", "2020-07-05", 28973., 
  391., 380., 1750., 19., 19.714, 1506.055, 20.325, 19.753, 90.967, 0.988, 
  1.025, 1.2, 215., 11.176, "", "", "", "", "", "", "", "", "", "", 9720., 
  0.505, 0.039, 25.6, "tests performed", "", "", "", "", "", "", "", "", "", 
  41.67, 1.9237682*^7, 85.129, 43., 17.85, 11.69, 23313.199, 5.7, 370.946, 
  9.74, 22.9, 37.1, "", 6.892, 76.05, 0.828}, {"ROU", "Europe", "Romania", 
  "2020-07-06", 29223., 250., 377.286, 1768., 18., 19.143, 1519.05, 12.995, 
  19.612, 91.903, 0.936, 0.995, 1.21, 227., 11.8, "", "", "", "", "", "", "", 
  766868., 39.863, "", 9597., 0.499, 0.039, 25.4, "tests performed", "", "", 
  "", "", "", "", "", "", "", 41.67, 1.9237682*^7, 85.129, 43., 17.85, 11.69, 
  23313.199, 5.7, 370.946, 9.74, 22.9, 37.1, "", 6.892, 76.05, 0.828}, 
 {"ROU", "Europe", "Romania", "2020-07-07", 29620., 397., 378.571, 1799., 
  31., 21.143, 1539.687, 20.637, 19.679, 93.514, 1.611, 1.099, 1.24, 231., 
  12.008, "", "", "", "", "", "", 16469., 783337., 40.719, 0.856, 10461., 
  0.544, 0.036, 27.6, "tests performed", "", "", "", "", "", "", "", "", "", 
  38.89, 1.9237682*^7, 85.129, 43., 17.85, 11.69, 23313.199, 5.7, 370.946, 
  9.74, 22.9, 37.1, "", 6.892, 76.05, 0.828}, {"ROU", "Europe", "Romania", 
  "2020-07-08", 30175., 555., 411.286, 1817., 18., 21.429, 1568.536, 28.85, 
  21.379, 94.45, 0.936, 1.114, 1.26, "", "", "", "", "", "", "", "", 13147., 
  796484., 41.402, 0.683, 10541., 0.548, 0.039, 25.6, "tests performed", "", 
  "", "", "", "", "", "", "", "", 42.59, 1.9237682*^7, 85.129, 43., 17.85, 
  11.69, 23313.199, 5.7, 370.946, 9.74, 22.9, 37.1, "", 6.892, 76.05, 0.828}, 
 {"ROU", "Europe", "Romania", "2020-07-09", 30789., 614., 434.714, 1834., 
  17., 21., 1600.453, 31.917, 22.597, 95.334, 0.884, 1.092, 1.28, 240., 
  12.476, "", "", "", "", "", "", 13179., 809663., 42.087, 0.685, 10635., 
  0.553, 0.041, 24.5, "tests performed", "", "", "", "", "", "", "", "", "", 
  42.59, 1.9237682*^7, 85.129, 43., 17.85, 11.69, 23313.199, 5.7, 370.946, 
  9.74, 22.9, 37.1, "", 6.892, 76.05, 0.828}, {"ROU", "Europe", "Romania", 
  "2020-07-10", 31381., 592., 459.286, 1847., 13., 19.857, 1631.226, 30.773, 
  23.874, 96.009, 0.676, 1.032, 1.29, 236., 12.268, "", "", "", "", "", "", 
  14680., 824343., 42.85, 0.763, 10964., 0.57, 0.042, 23.9, 
  "tests performed", "", "", "", "", "", "", "", "", "", 42.59, 1.9237682*^7, 
  85.129, 43., 17.85, 11.69, 23313.199, 5.7, 370.946, 9.74, 22.9, 37.1, "", 
  6.892, 76.05, 0.828}, {"ROU", "Europe", "Romania", "2020-07-11", 32079., 
  698., 499.571, 1871., 24., 20., 1667.509, 36.283, 25.968, 97.257, 1.248, 
  1.04, 1.29, 239., 12.424, "", "", "", "", "", "", 14610., 838953., 43.61, 
  0.759, 11417., 0.593, 0.044, 22.9, "tests performed", "", "", "", "", "", 
  "", "", "", "", 42.59, 1.9237682*^7, 85.129, 43., 17.85, 11.69, 23313.199, 
  5.7, 370.946, 9.74, 22.9, 37.1, "", 6.892, 76.05, 0.828}, 
 {"ROU", "Europe", "Romania", "2020-07-12", 32535., 456., 508.857, 1884., 
  13., 19.143, 1691.212, 23.703, 26.451, 97.933, 0.676, 0.995, 1.29, 243., 
  12.631, "", "", "", "", "", "", 8633., 847586., 44.059, 0.449, 12090., 
  0.628, 0.042, 23.8, "tests performed", "", "", "", "", "", "", "", "", "", 
  42.59, 1.9237682*^7, 85.129, 43., 17.85, 11.69, 23313.199, 5.7, 370.946, 
  9.74, 22.9, 37.1, "", 6.892, 76.05, 0.828}, {"ROU", "Europe", "Romania", 
  "2020-07-13", 32948., 413., 532.143, 1901., 17., 19., 1712.68, 21.468, 
  27.661, 98.816, 0.884, 0.988, 1.29, 235., 12.216, "", "", "", "", "", "", 
  6655., 854241., 44.405, 0.346, 12482., 0.649, 0.043, 23.5, 
  "tests performed", "", "", "", "", "", "", "", "", "", 42.59, 1.9237682*^7, 
  85.129, 43., 17.85, 11.69, 23313.199, 5.7, 370.946, 9.74, 22.9, 37.1, "", 
  6.892, 76.05, 0.828}, {"ROU", "Europe", "Romania", "2020-07-14", 33585., 
  637., 566.429, 1931., 30., 18.857, 1745.792, 33.112, 29.444, 100.376, 
  1.559, 0.98, 1.3, 234., 12.164, "", "", "", "", "", "", "", "", "", "", 
  12463., 0.648, 0.045, 22., "tests performed", "", "", "", "", "", "", "", 
  "", "", 42.59, 1.9237682*^7, 85.129, 43., 17.85, 11.69, 23313.199, 5.7, 
  370.946, 9.74, 22.9, 37.1, "", 6.892, 76.05, 0.828}, 
 {"ROU", "Europe", "Romania", "2020-07-15", 34226., 641., 578.714, 1952., 
  21., 19.286, 1779.112, 33.32, 30.082, 101.468, 1.092, 1.002, 1.31, 248., 
  12.891, "", "", "", "", "", "", "", 886918., 46.103, "", 12919., 0.672, 
  0.045, 22.3, "tests performed", "", "", "", "", "", "", "", "", "", 42.59, 
  1.9237682*^7, 85.129, 43., 17.85, 11.69, 23313.199, 5.7, 370.946, 9.74, 
  22.9, 37.1, "", 6.892, 76.05, 0.828}, {"ROU", "Europe", "Romania", 
  "2020-07-16", 35003., 777., 602., 1971., 19., 19.571, 1819.502, 40.389, 
  31.293, 102.455, 0.988, 1.017, 1.32, 261., 13.567, "", "", "", "", "", "", 
  19097., 906015., 47.096, 0.993, 13765., 0.716, 0.044, 22.9, 
  "tests performed", "", "", "", "", "", "", "", "", "", 42.59, 1.9237682*^7, 
  85.129, 43., 17.85, 11.69, 23313.199, 5.7, 370.946, 9.74, 22.9, 37.1, "", 
  6.892, 76.05, 0.828}, {"ROU", "Europe", "Romania", "2020-07-17", 35802., 
  799., 631.571, 1988., 17., 20.143, 1861.035, 41.533, 32.83, 103.339, 0.884, 
  1.047, 1.33, "", "", "", "", "", "", "", "", 18986., 925001., 48.083, 
  0.987, 14380., 0.747, 0.044, 22.8, "tests performed", "", "", "", "", "", 
  "", "", "", "", 42.59, 1.9237682*^7, 85.129, 43., 17.85, 11.69, 23313.199, 
  5.7, 370.946, 9.74, 22.9, 37.1, "", 6.892, 76.05, 0.828}, 
 {"ROU", "Europe", "Romania", "2020-07-18", 36691., 889., 658.857, 2009., 
  21., 19.714, 1907.246, 46.211, 34.248, 104.43, 1.092, 1.025, 1.34, 280., 
  14.555, "", "", "", "", "", "", 18732., 943733., 49.056, 0.974, 14969., 
  0.778, 0.044, 22.7, "tests performed", "", "", "", "", "", "", "", "", "", 
  42.59, 1.9237682*^7, 85.129, 43., 17.85, 11.69, 23313.199, 5.7, 370.946, 
  9.74, 22.9, 37.1, "", 6.892, 76.05, 0.828}, {"ROU", "Europe", "Romania", 
  "2020-07-19", 37458., 767., 703.286, 2026., 17., 20.286, 1947.116, 39.87, 
  36.558, 105.314, 0.884, 1.054, 1.34, 286., 14.867, "", "", "", "", "", "", 
  14889., 958622., 49.83, 0.774, 15862., 0.825, 0.044, 22.6, 
  "tests performed", "", "", "", "", "", "", "", "", "", 42.59, 1.9237682*^7, 
  85.129, 43., 17.85, 11.69, 23313.199, 5.7, 370.946, 9.74, 22.9, 37.1, "", 
  6.892, 76.05, 0.828}, {"ROU", "Europe", "Romania", "2020-07-20", 38139., 
  681., 741.571, 2038., 12., 19.571, 1982.515, 35.399, 38.548, 105.938, 
  0.624, 1.017, 1.35, 293., 15.231, "", "", "", "", "", "", 8570., 967192., 
  50.276, 0.445, 16136., 0.839, 0.046, 21.8, "tests performed", "", "", "", 
  "", "", "", "", "", "", 42.59, 1.9237682*^7, 85.129, 43., 17.85, 11.69, 
  23313.199, 5.7, 370.946, 9.74, 22.9, 37.1, "", 6.892, 76.05, 0.828}, 
 {"ROU", "Europe", "Romania", "2020-07-21", 39133., 994., 792.571, 2074., 
  36., 20.429, 2034.185, 51.669, 41.199, 107.809, 1.871, 1.062, 1.35, 297., 
  15.438, "", "", "", "", "", "", 17204., 984396., 51.17, 0.894, 16260., 
  0.845, 0.049, 20.5, "tests performed", "", "", "", "", "", "", "", "", "", 
  42.59, 1.9237682*^7, 85.129, 43., 17.85, 11.69, 23313.199, 5.7, 370.946, 
  9.74, 22.9, 37.1, "", 6.892, 76.05, 0.828}, {"ROU", "Europe", "Romania", 
  "2020-07-22", 40163., 1030., 848.143, 2101., 27., 21.286, 2087.726, 53.541, 
  44.088, 109.213, 1.403, 1.106, 1.34, 293., 15.231, "", "", "", "", "", "", 
  24877., 1.009273*^6, 52.463, 1.293, 17479., 0.909, 0.049, 20.6, 
  "tests performed", "", "", "", "", "", "", "", "", "", 42.59, 1.9237682*^7, 
  85.129, 43., 17.85, 11.69, 23313.199, 5.7, 370.946, 9.74, 22.9, 37.1, "", 
  6.892, 76.05, 0.828}, {"ROU", "Europe", "Romania", "2020-07-23", 41275., 
  1112., 896., 2126., 25., 22.143, 2145.529, 57.803, 46.575, 110.512, 1.3, 
  1.151, 1.33, 285., 14.815, "", "", "", "", "", "", 21419., 1.030692*^6, 
  53.577, 1.113, 17811., 0.926, 0.05, 19.9, "tests performed", "", "", "", 
  "", "", "", "", "", "", 42.59, 1.9237682*^7, 85.129, 43., 17.85, 11.69, 
  23313.199, 5.7, 370.946, 9.74, 22.9, 37.1, "", 6.892, 76.05, 0.828}, 
```
